## Supplementary material for "Incremental value of bilateral ankle-brachial index for ten-year heart and cerebrovascular mortality prediction: an exploratory temporal benchmark in NHANES": Reproducible code, public-data manifests, aggregate results and reporting checklist: reference_metadata.json

```
{
  "checked_on": "2026-10-31",
  "type": "Internal bibliographic check, not peer review",
  "doi_records": [
    {
      "id": "G08",
      "verified_title": "Intra-aortic balloon pump use and in-hospital mortality in acute myocardial infarction with Killip class III or IV: a nationwide cohort study",
      "doi": "10.1186/s40364-026-00993-1",
      "authors_full_record": [
        "Lingsen You",
        "Hao Li",
        "Zhenzhen Lu",
        "Yu Wang",
        "Shanyuan Hong",
        "Mengyao Wang",
        "Tongtong Zang",
        "Lihong Huang",
        "Li Shen",
        "Junbo Ge"
      ],
      "current_author_overlap": [
        "Lingsen You",
        "Li Shen",
        "Junbo Ge"
      ],
      "journal": "Biomarker Research",
      "volume": "14",
      "issue": "1",
      "page": null,
      "article_number": "97",
      "published": {
        "date-parts": [
          [
            2026,
            8,
            26
          ]
        ]
      },
      "metadata_status": "fetched",
      "metadata_source": "https://api.crossref.org/works/10.1186/s40364-026-00993-1",
      "scope_status": "already_cited",
      "scope_note": "Nationwide clinical cohort of IABP use and in-hospital mortality in acute myocardial infarction Killip III/IV; clinical context in a different population, endpoint and treatment setting.",
      "scope_primary_urls": []
    },
    {
      "id": "G05",
      "verified_title": "High Suitcordance for Panvascular Full-Watershed Organs: A New Interventional Perspective",
      "doi": "10.34133/research.0974",
      "authors_full_record": [
        "Lingsen You",
        "Yuheng Chen",
        "Zeyang Zhang",
        "Yu Wang",
        "Li Shen",
        "Junbo Ge"
      ],
      "current_author_overlap": [
        "Lingsen You",
        "Li Shen",
        "Junbo Ge"
      ],
      "journal": "Research",
      "volume": "8",
      "issue": null,
      "page": null,
      "article_number": "0974",
      "published": {
        "date-parts": [
          [
            2025,
            1
          ]
        ]
      },
      "metadata_status": "fetched",
      "metadata_source": "https://api.crossref.org/works/10.34133/research.0974",
      "scope_status": "already_cited",
      "scope_note": "Panvascular interventional perspective; retained only as conceptual context.",
      "scope_primary_urls": []
    },
    {
      "id": "G02",
      "verified_title": "From intravascular imaging to adaptive vascular care: intelligent photonics and digital twins in panvascular disease",
      "doi": "10.1038/s41377-026-02410-6",
      "authors_full_record": [
        "Lingsen You",
        "Jiaxin Yao",
        "Yaoqing Qiu",
        "Yu Wang",
        "Yunlu Sun",
        "Rongjun Zhang",
        "Li Shen",
        "Junbo Ge"
      ],
      "current_author_overlap": [
        "Lingsen You",
        "Li Shen",
        "Junbo Ge"
      ],
      "journal": "Light: Science &amp; Applications",
      "volume": "15",
      "issue": "1",
      "page": null,
      "article_number": "335",
      "published": {
        "date-parts": [
          [
            2026,
            8,
            4
          ]
        ]
      },
      "metadata_status": "fetched",
      "metadata_source": "https://api.crossref.org/works/10.1038/s41377-026-02410-6",
      "scope_status": "already_cited",
      "scope_note": "Review/conceptual work on photonics/digital twins for adaptive vascular care. Existing contextual citation; do not cite as validation of this model.",
      "scope_primary_urls": []
    },
    {
      "id": "G01",
      "verified_title": "Vascular-device Suitcordance: a tri-ecological framework for eco-rebalancing",
      "doi": "10.1016/j.molmed.2026.09.007",
      "authors_full_record": [
        "Lingsen You",
        "Yaxuan Li",
        "Yuchen Luo",
        "Qiang Cheng",
        "Liuliu Feng",
        "Li Shen",
        "Junbo Ge"
      ],
      "current_author_overlap": [
        "Lingsen You",
        "Li Shen",
        "Junbo Ge"
      ],
      "journal": "Trends in Molecular Medicine",
      "volume": null,
      "issue": null,
      "page": null,
      "article_number": null,
      "published": {
        "date-parts": [
          [
            2026,
            10
          ]
        ]
      },
      "metadata_status": "fetched",
      "metadata_source": "https://api.crossref.org/works/10.1016/j.molmed.2026.09.007",
      "scope_status": "recommended_add",
      "scope_note": "Conceptual review proposing mechanical, cellular and physicochemical-immune ecologies and a conceptual Suitcordance Score. Appropriate to define the boundary between prognostic risk and device matching; not a validated predictor or intervention-effect model.",
      "scope_primary_urls": [
        "https://pubmed.ncbi.nlm.nih.gov/42827069/"
      ],
      "title_discrepancy": "Crossref title spells Suitcordance; PubMed/source document title spells suit concordance. DOI, authors and scope match; cite PubMed indexed title unless publisher final version resolves wording."
    },
    {
      "doi": "10.1016/j.jvs.2024.06.005",
      "title": "High ankle-brachial index participants experienced similar long-term mortality as peripheral artery disease in a national sample of community-dwelling adults",
      "authors_full_list": [
        "Gaurav M. Parmar",
        "Rajasekhar Tanikella",
        "Kamal Gupta",
        "Andrew B. Dicks",
        "Rahul Sakhuja",
        "Robert Schainfeld",
        "Anahita Dua",
        "Ido Weinberg"
      ],
      "journal": "Journal of Vascular Surgery",
      "year": 2024,
      "volume": "80",
      "issue": "4",
      "pages_or_article": "1251-1259",
      "publication_type": "Original NHANES cohort analysis",
      "recommended_use": "Mandatory recent same-data prior work; high ABI and long-term mortality. Distinguish its association estimand from the present locked model-comparison estimand.",
      "decision": "recommended",
      "team_author_overlap": [],
      "source_urls": [
        "https://pubmed.ncbi.nlm.nih.gov/38866374/",
        "https://api.crossref.org/works/10.1016%2Fj.jvs.2024.06.005"
      ],
      "metadata_note": "Full indexed author list recorded; not only first author or et al."
    },
    {
      "doi": "10.1016/j.mayocpiqo.2019.08.006",
      "title": "Impact of Body Mass Index on the Association of Ankle-Brachial Index With All-Cause and Cardiovascular Mortality: Results from the National Health and Nutrition Examination Survey",
      "authors_full_list": [
        "Mohammad-Ali Jazayeri",
        "Salman Waheed",
        "Zubair Shah",
        "Deepak Parashara",
        "Kamal Gupta"
      ],
      "journal": "Mayo Clinic Proceedings: Innovations, Quality &amp; Outcomes",
      "year": 2019,
      "volume": "3",
      "issue": "4",
      "pages_or_article": "409-417",
      "publication_type": "Original NHANES cohort analysis",
      "recommended_use": "Mandatory novelty comparator: already used survey weights, covariate adjustment, and continuous NRI to evaluate risk stratification. Do not characterize all prior NHANES work as association only.",
      "decision": "recommended",
      "team_author_overlap": [],
      "source_urls": [
        "https://pmc.ncbi.nlm.nih.gov/articles/PMC6978603/",
        "https://api.crossref.org/works/10.1016%2Fj.mayocpiqo.2019.08.006"
      ],
      "metadata_note": "Full indexed author list recorded; not only first author or et al."
    },
    {
      "doi": "10.1001/jama.300.2.197",
      "title": "Ankle brachial index combined with Framingham Risk Score to predict cardiovascular events and mortality: a meta-analysis",
      "authors_full_list": [
        "Ankle Brachial Index Collaboration",
        "F G R Fowkes",
        "G D Murray",
        "I Butcher",
        "C L Heald",
        "R J Lee",
        "L E Chambless",
        "A R Folsom",
        "A T Hirsch",
        "M Dramaix",
        "G deBacker",
        "J-C Wautrecht",
        "M Kornitzer",
        "A B Newman",
        "M Cushman",
        "K Sutton-Tyrrell",
        "F G R Fowkes",
        "A J Lee",
        "J F Price",
        "R B d’Agostino",
        "J M Murabito",
        "P E Norman",
        "K Jamrozik",
        "J D Curb",
        "K H Masaki",
        "B L Rodríguez",
        "J M Dekker",
        "L M Bouter",
        "R J Heine",
        "G Nijpels",
        "C D A Stehouwer",
        "L Ferrucci",
        "M M McDermott",
        "H E Stoffers",
        "J D Hooi",
        "J A Knottnerus",
        "M Ogren",
        "B Hedblad",
        "J C Witteman",
        "M M B Breteler",
        "M G M Hunink",
        "A Hofman",
        "M H Criqui",
        "R D Langer",
        "A Fronek",
        "W R Hiatt",
        "R Hamman",
        "H E Resnick",
        "J Guralnik",
        "M M McDermott"
      ],
      "journal": "JAMA",
      "year": 2008,
      "volume": "300",
      "issue": "2",
      "pages_or_article": "197-208",
      "publication_type": "Individual-participant-data meta-analysis of 16 cohorts",
      "recommended_use": "Foundational ABI incremental prediction and reclassification evidence. Cite as a meta-analysis, not a new single original cohort.",
      "decision": "recommended",
      "team_author_overlap": [],
      "source_urls": [
        "https://pubmed.ncbi.nlm.nih.gov/18612117/",
        "https://api.crossref.org/works/10.1001%2Fjama.300.2.197"
      ],
      "metadata_note": "PubMed collective author and complete indexed collaborator list reproduced; initials retained as indexed. Repeated names are present in PubMed indexing; no manuscript-team names found."
    },
    {
      "doi": "10.1056/NEJM199202063260605",
      "title": "Mortality over a Period of 10 Years in Patients with Peripheral Arterial Disease",
      "authors_full_list": [
        "Michael H. Criqui",
        "Robert D. Langer",
        "Arnost Fronek",
        "Heather S. Feigelson",
        "Melville R. Klauber",
        "Theresa J. McCann",
        "Deirdre Browner"
      ],
      "journal": "New England Journal of Medicine",
      "year": 1992,
      "volume": "326",
      "issue": "6",
      "pages_or_article": "381-386",
      "publication_type": "Original prospective cohort",
      "recommended_use": "Foundational long-term mortality relation of peripheral arterial disease.",
      "decision": "recommended",
      "team_author_overlap": [],
      "source_urls": [
        "https://www.nejm.org/doi/abs/10.1056/NEJM199202063260605",
        "https://api.crossref.org/works/10.1056%2FNEJM199202063260605"
      ],
      "metadata_note": "Full indexed author list recorded; not only first author or et al."
    },
    {
      "doi": "10.1161/01.CIR.0000112642.63927.54",
      "title": "Relationship of high and low ankle brachial index to all-cause and cardiovascular disease mortality: the Strong Heart Study",
      "authors_full_list": [
        "Helaine E. Resnick",
        "Robert S. Lindsay",
        "Mary McGrae McDermott",
        "Richard B. Devereux",
        "Kristina L. Jones",
        "Richard R. Fabsitz",
        "Barbara V. Howard"
      ],
      "journal": "Circulation",
      "year": 2004,
      "volume": "109",
      "issue": "6",
      "pages_or_article": "733-739",
      "publication_type": "Original Strong Heart Study cohort",
      "recommended_use": "Both low and high ABI association; motivates flexible ABI representation and care with high ABI.",
      "decision": "recommended",
      "team_author_overlap": [],
      "source_urls": [
        "https://pubmed.ncbi.nlm.nih.gov/14970108/",
        "https://api.crossref.org/works/10.1161%2F01.CIR.0000112642.63927.54"
      ],
      "metadata_note": "Full indexed author list recorded; not only first author or et al."
    },
    {
      "doi": "10.1161/CIRCULATIONAHA.105.570903",
      "title": "Mortality and cardiovascular risk across the ankle-arm index spectrum: results from the Cardiovascular Health Study",
      "authors_full_list": [
        "Ann M. O’Hare",
        "Ronit Katz",
        "Michael G. Shlipak",
        "Mary Cushman",
        "Anne B. Newman"
      ],
      "journal": "Circulation",
      "year": 2006,
      "volume": "113",
      "issue": "3",
      "pages_or_article": "388-393",
      "publication_type": "Original Cardiovascular Health Study cohort",
      "recommended_use": "Risk across the ABI spectrum and heterogeneity by age/sex; empirical background for exploratory subgroup reporting.",
      "decision": "recommended",
      "team_author_overlap": [],
      "source_urls": [
        "https://pubmed.ncbi.nlm.nih.gov/16432070/",
        "https://api.crossref.org/works/10.1161%2FCIRCULATIONAHA.105.570903"
      ],
      "metadata_note": "Full indexed author list recorded; not only first author or et al."
    },
    {
      "doi": "10.1016/j.jacc.2010.04.060",
      "title": "The ankle-brachial index and incident cardiovascular events in the MESA (Multi-Ethnic Study of Atherosclerosis)",
      "authors_full_list": [
        "Michael H Criqui",
        "Robyn L McClelland",
        "Mary M McDermott",
        "Matthew A Allison",
        "Roger S Blumenthal",
        "Victor Aboyans",
        "Joachim H Ix",
        "Gregory L Burke",
        "Kaing Liu",
        "Steven Shea"
      ],
      "journal": "Journal of the American College of Cardiology",
      "year": 2010,
      "volume": "56",
      "issue": "18",
      "pages_or_article": "1506-1512",
      "publication_type": "Original MESA cohort",
      "recommended_use": "Independent non-NHANES cohort evidence for incident cardiovascular events across ABI levels; endpoints not identical to mortality.",
      "decision": "recommended",
      "team_author_overlap": [],
      "source_urls": [
        "https://pubmed.ncbi.nlm.nih.gov/20951328/"
      ],
      "metadata_note": "Full indexed author list recorded; not only first author or et al."
    },
    {
      "doi": "10.1186/s12877-023-04332-z",
      "title": "Association between ankle-brachial blood pressure index with all-cause and cardiovascular mortality in adults without arterial stiffness",
      "authors_full_list": [
        "Zhe Meng",
        "Yaohui Jiang",
        "Chang Xu",
        "Huifen Zheng",
        "Haiyu Li"
      ],
      "journal": "BMC Geriatrics",
      "year": 2023,
      "volume": "23",
      "issue": null,
      "pages_or_article": "635",
      "publication_type": "Original NHANES cohort analysis",
      "recommended_use": "Same-cycle prior dose-response study; explicitly account for overlap with nonlinear ABI association analyses.",
      "decision": "recommended",
      "team_author_overlap": [],
      "source_urls": [
        "https://pubmed.ncbi.nlm.nih.gov/37814212/"
      ],
      "metadata_note": "Full indexed author list recorded; not only first author or et al."
    },
    {
      "doi": "10.1136/bmj-2023-078378",
      "title": "TRIPOD+AI statement: updated guidance for reporting clinical prediction models that use regression or machine learning methods",
      "authors_full_list": [
        "Gary S Collins",
        "Karel G M Moons",
        "Paula Dhiman",
        "Richard D Riley",
        "Andrew L Beam",
        "Ben Van Calster",
        "Marzyeh Ghassemi",
        "Xiaoxuan Liu",
        "Johannes B Reitsma",
        "Maarten van Smeden",
        "Anne-Laure Boulesteix",
        "Jennifer Catherine Camaradou",
        "Leo Anthony Celi",
        "Spiros Denaxas",
        "Alastair K Denniston",
        "Ben Glocker",
        "Robert M Golub",
        "Hugh Harvey",
        "Georg Heinze",
        "Michael M Hoffman",
        "André Pascal Kengne",
        "Emily Lam",
        "Naomi Lee",
        "Elizabeth W Loder",
        "Lena Maier-Hein",
        "Bilal A Mateen",
        "Melissa D McCradden",
        "Lauren Oakden-Rayner",
        "Johan Ordish",
        "Richard Parnell",
        "Sherri Rose",
        "Karandeep Singh",
        "Laure Wynants",
        "Patricia Logullo"
      ],
      "journal": "BMJ",
      "year": 2024,
      "volume": "385",
      "issue": null,
      "pages_or_article": "e078378",
      "publication_type": "Reporting-guideline development / methods",
      "recommended_use": "Use for complete prediction-model reporting; not proof of validity.",
      "decision": "recommended",
      "team_author_overlap": [],
      "source_urls": [
        "https://www.bmj.com/content/385/bmj-2023-078378",
        "https://api.crossref.org/works/10.1136%2Fbmj-2023-078378"
      ],
      "metadata_note": "Full indexed author list recorded; not only first author or et al."
    },
    {
      "doi": "10.1136/bmj-2024-082505",
      "title": "PROBAST+AI: an updated quality, risk of bias, and applicability assessment tool for prediction models using regression or artificial intelligence methods",
      "authors_full_list": [
        "Karel G M Moons",
        "Johanna A A Damen",
        "Tabea Kaul",
        "Lotty Hooft",
        "Constanza Andaur Navarro",
        "Paula Dhiman",
        "Andrew L Beam",
        "Ben Van Calster",
        "Leo Anthony Celi",
        "Spiros Denaxas",
        "Alastair K Denniston",
        "Marzyeh Ghassemi",
        "Georg Heinze",
        "André Pascal Kengne",
        "Lena Maier-Hein",
        "Xiaoxuan Liu",
        "Patricia Logullo",
        "Melissa D McCradden",
        "Nan Liu",
        "Lauren Oakden-Rayner",
        "Karandeep Singh",
        "Daniel S Ting",
        "Laure Wynants",
        "Bada Yang",
        "Johannes B Reitsma",
        "Richard D Riley",
        "Gary S Collins",
        "Maarten van Smeden"
      ],
      "journal": "BMJ",
      "year": 2025,
      "volume": "388",
      "issue": null,
      "pages_or_article": "e082505",
      "publication_type": "Risk-of-bias tool development / methods",
      "recommended_use": "Prefer this current update to PROBAST-2019. Any completed checklist is an internal appraisal, not external peer review.",
      "decision": "recommended",
      "team_author_overlap": [],
      "source_urls": [
        "https://pubmed.ncbi.nlm.nih.gov/40127903/"
      ],
      "metadata_note": "Full indexed author list recorded; not only first author or et al."
    },
    {
      "doi": "10.1177/0272989X06295361",
      "title": "Decision Curve Analysis: A Novel Method for Evaluating Prediction Models",
      "authors_full_list": [
        "Andrew J. Vickers",
        "Elena B. Elkin"
      ],
      "journal": "Medical Decision Making",
      "year": 2006,
      "volume": "26",
      "issue": "6",
      "pages_or_article": "565-574",
      "publication_type": "Original statistical methodology",
      "recommended_use": "Decision curve formula and interpretation; threshold range must correspond to an explicit decision, otherwise exploratory.",
      "decision": "recommended",
      "team_author_overlap": [],
      "source_urls": [
        "https://pubmed.ncbi.nlm.nih.gov/17099194/",
        "https://api.crossref.org/works/10.1177%2F0272989X06295361"
      ],
      "metadata_note": "Full indexed author list recorded; not only first author or et al."
    },
    {
      "doi": "10.1186/s12916-019-1466-7",
      "title": "Calibration: the Achilles heel of predictive analytics",
      "authors_full_list": [
        "On behalf of Topic Group ‘Evaluating diagnostic tests and prediction models’ of the STRATOS initiative",
        "Ben Van Calster",
        "David J. McLernon",
        "Maarten van Smeden",
        "Laure Wynants",
        "Ewout W. Steyerberg",
        "STRATOS initiative Topic Group Evaluating diagnostic tests and prediction models"
      ],
      "journal": "BMC Medicine",
      "year": 2019,
      "volume": "17",
      "issue": "1",
      "pages_or_article": "230",
      "publication_type": "Methods opinion / guidance",
      "recommended_use": "Calibration assessment and interpretation; article is not original clinical evidence.",
      "decision": "recommended",
      "team_author_overlap": [],
      "source_urls": [
        "https://link.springer.com/article/10.1186/s12916-019-1466-7",
        "https://api.crossref.org/works/10.1186%2Fs12916-019-1466-7"
      ],
      "metadata_note": "Full indexed author list recorded; not only first author or et al."
    },
    {
      "doi": "10.1097/EDE.0b013e3181c30fb2",
      "title": "Assessing the performance of prediction models: a framework for traditional and novel measures",
      "authors_full_list": [
        "Ewout W. Steyerberg",
        "Andrew J. Vickers",
        "Nancy R. Cook",
        "Thomas Gerds",
        "Mithat Gonen",
        "Nancy Obuchowski",
        "Michael J. Pencina",
        "Michael W. Kattan"
      ],
      "journal": "Epidemiology",
      "year": 2010,
      "volume": "21",
      "issue": "1",
      "pages_or_article": "128-138",
      "publication_type": "Prediction-methods framework",
      "recommended_use": "Use of discrimination, calibration, proper scoring and decision-analytic metrics.",
      "decision": "recommended",
      "team_author_overlap": [],
      "source_urls": [
        "https://scholars.duke.edu/publication/952735",
        "https://api.crossref.org/works/10.1097%2FEDE.0b013e3181c30fb2"
      ],
      "metadata_note": "Full indexed author list recorded; not only first author or et al."
    },
    {
      "doi": "10.1002/sim.7992",
      "title": "Minimum sample size for developing a multivariable prediction model: PART II - binary and time-to-event outcomes",
      "authors_full_list": [
        "Richard D Riley",
        "Kym IE Snell",
        "Joie Ensor",
        "Danielle L Burke",
        "Frank E Harrell Jr",
        "Karel GM Moons",
        "Gary S Collins"
      ],
      "journal": "Statistics in Medicine",
      "year": 2019,
      "volume": "38",
      "issue": "7",
      "pages_or_article": "1276-1296",
      "publication_type": "Original statistical methodology",
      "recommended_use": "Sample-size limitations relative to candidate parameters; do not imply retrospective sample satisfies prospective requirements.",
      "decision": "recommended",
      "team_author_overlap": [],
      "source_urls": [
        "https://pubmed.ncbi.nlm.nih.gov/30357870/",
        "https://api.crossref.org/works/10.1002%2Fsim.7992"
      ],
      "metadata_note": "Full indexed author list recorded; not only first author or et al.",
      "correction_doi": "10.1002/sim.8409"
    },
    {
      "id": "W10",
      "verified_title": "The Substructure of the Endothelial Glycocalyx in Rat Aorta and Its Interaction with the Low-Density Lipoproteins",
      "doi": "10.1016/j.ajpath.2025.06.005",
      "authors_full_record": [
        "Hongyan Kang",
        "Guiqin Yan",
        "Xiaoqian Lin",
        "Yuwen Tian",
        "Jiaxin Yin",
        "Jiao Liu",
        "Zhilan Deng",
        "Jiaxin Guo",
        "Jinyan Lu",
        "Xubo Lin",
        "Li Wang",
        "Anqiang Sun",
        "Xiaoyan Deng",
        "Guixue Wang",
        "Yubo Fan"
      ],
      "current_author_overlap": [],
      "journal": "The American Journal of Pathology",
      "volume": "195",
      "issue": "10",
      "page": "1936-1958",
      "article_number": null,
      "published": {
        "date-parts": [
          [
            2025,
            10
          ]
        ]
      },
      "metadata_status": "fetched",
      "metadata_source": "https://api.crossref.org/works/10.1016/j.ajpath.2025.06.005",
      "scope_status": "recommended_add",
      "scope_note": "Original glycocalyx ultrastructure/LDL-interaction study using rat aorta, bovine material, cell assays and mouse arteriole imaging. Provides bounded biological context for unmeasured endothelial biology; not evidence that glycocalyx explains our null prediction increment.",
      "scope_primary_urls": [
        "https://pubmed.ncbi.nlm.nih.gov/40645580/",
        "https://pmc.ncbi.nlm.nih.gov/articles/PMC12597546/"
      ]
    },
    {
      "id": "W14",
      "verified_title": "Biomechanical regulation of planar cell polarity in endothelial cells",
      "doi": "10.1016/j.bbadis.2022.166495",
      "authors_full_record": [
        "Caihong Wang",
        "Kai Qu",
        "Jing Wang",
        "Rui Qin",
        "Bingyi Li",
        "Juhui Qiu",
        "Guixue Wang"
      ],
      "current_author_overlap": [],
      "journal": "Biochimica et Biophysica Acta (BBA) - Molecular Basis of Disease",
      "volume": "1868",
      "issue": "12",
      "page": "166495",
      "article_number": "166495",
      "published": {
        "date-parts": [
          [
            2022,
            12
          ]
        ]
      },
      "metadata_status": "fetched",
      "metadata_source": "https://api.crossref.org/works",
      "scope_status": "recommended_add",
      "scope_note": "Review of mechanical regulation of endothelial planar cell polarity. Can support a specific discussion of biology not directly represented by a single pressure ratio; not an original NHANES result.",
      "scope_primary_urls": [
        "https://www.sciencedirect.com/science/article/pii/S0925443922001661"
      ]
    },
    {
      "id": "G03",
      "verified_title": "The FLOW Framework: a panvascular-on-a-chip platform to model systemic disease and guide panvascular interventional device suitcordance",
      "doi": "10.1016/j.scib.2025.12.051",
      "authors_full_record": [
        "Lingsen You",
        "Yuheng Chen",
        "Zeyang Zhang",
        "Yu Wang",
        "Zhongze Gu",
        "Li Shen",
        "Junbo Ge"
      ],
      "current_author_overlap": [
        "Lingsen You",
        "Li Shen",
        "Junbo Ge"
      ],
      "journal": "Science Bulletin",
      "volume": "71",
      "issue": "3",
      "page": "654-670",
      "article_number": null,
      "published": {
        "date-parts": [
          [
            2026,
            2
          ]
        ]
      },
      "metadata_status": "fetched",
      "metadata_source": "https://api.crossref.org/works/10.1016/j.scib.2025.12.051",
      "scope_status": "recommended_add",
      "scope_note": "Review proposing a panvascular-on-a-chip framework for multi-organ/hemodynamic/device questions. A complementary future experimental route, not clinical outcome validation.",
      "scope_primary_urls": [
        "https://www.sciengine.com/parse/pdf/2095-9273/6E8CE48519EE420EB8A2A0B0A346650E.pdf"
      ]
    }
  ],
  "note": "Official non-DOI sources are identified in the manuscript and source manifest."
}
```
