## Supplementary material for "Incremental value of bilateral ankle-brachial index for ten-year heart and cerebrovascular mortality prediction: an exploratory temporal benchmark in NHANES": Reproducible code, public-data manifests, aggregate results and reporting checklist: reporting_checklist.md

```
# TRIPOD+AI reporting-location audit

This is an internal documentary check of the exploratory NHANES ABI mortality
benchmark, not independent peer review, a methodological quality score, or a
claim of full TRIPOD+AI compliance. The CSV maps all 52 main checklist subitems
and all 13 abstract items. Page numbers refer to the exact PDFs recorded in
`reporting_checklist_provenance.json` (28 main pages;
17 supplement pages). Re-run after changes or pagination.

Sources: [Collins et al., BMJ 2024;385:e078378](https://doi.org/10.1136/bmj-2023-078378),
[official checklist](https://www.tripod-statement.org/wp-content/uploads/2019/12/TRIPODAI_checklist.pdf), [official expanded supplement](https://www.tripod-statement.org/wp-content/uploads/2024/04/TRIPODAI-Supplement.pdf),
and [official abstract checklist](https://www.tripod-statement.org/wp-content/uploads/2019/12/TRIPODAI-for-Abstracts.pdf). Official PDFs were retrieved on
31 October 2026. The CSV topic labels are short audit paraphrases; consult the
official PDFs for the complete requirements. The final checklist, rather than
the historical Delphi survey items in the supplement, governs this mapping.

Status meanings: `reported` = material information or a truthful absence statement
is present; `partial` = some information is present but an aspect is omitted;
`missing` = no adequate statement located; `not_applicable` = outside the executed
study, with a reason; `pending_author` = an unresolved author/institution fact.
These statuses must not be aggregated into a quality or compliance percentage.

Main status counts: {"missing": 1, "not_applicable": 8, "partial": 13, "reported": 30}.
Abstract status counts: {"partial": 4, "reported": 9}.

The major methods are traceable: endpoint/horizon and competing deaths; training-only
preprocessing and tuning; missing-value rules; paired Fay-BRR inference; and prior
inspection of evaluation outcomes. Available-cohort precision limitations and the
exploratory status prevent claims of confirmatory validation or equivalence.

Ethics is assessed as factual reporting, not by assuming that a new institutional
application was mandatory. The authors confirmed that no new ethics application
was made. The original NCHS approval and consent, public-data-only scope, absence
of new review, and absence of an issued new approval/exemption should be reported
without inventing an institutional determination. The [official medRxiv FAQ](https://www.medrxiv.org/about/FAQ)
expressly excludes already openly available data from its independent-oversight
requirement. This platform exception does not itself issue an institutional
exemption. Item 17 records whether the exact factual statement appears in the
reviewed PDF. No unsupported mandatory-local-determination blocker is imposed.

Authors selected CC BY 4.0 for article materials and MIT for original code and
confirmed legal responsibility. A persistent repository DOI/reviewer URL remains
unissued; availability through an accompanying source archive is distinguished
from a completed repository deposit. Seven-author review approval is recorded
separately and does not establish additional undocumented individual contributions.

Remaining reporting limits include known health-inequality background, detailed
follow-up/treatment descriptions, complete per-analysis tuning/event denominators,
and a directly distributed fitted-model interface. No deployment, formal fairness
verification, independent new-cohort confirmation, or full guideline compliance is
claimed. The abstract omits some predictor/performance details and registration
status unless updated in the current mapping.

The platform statement is: "I have followed all appropriate research reporting
guidelines, such as any relevant EQUATOR Network research reporting checklist(s)
and other pertinent material, if applicable." Following applicable guidance can
include transparent explanations of items that were not performed or are not
applicable; it is not a claim that every method was performed, nor a perfect
compliance score. This item-level audit supports a qualified account that the
appropriate guideline was actively used, with limitations disclosed. It does not
convert missing applicable items into compliance or permit false factual
attestations. The submitted checklist should accompany that statement; merely
having consulted a guideline would be a weaker claim than the checkbox wording.
```
