## Supplementary material for "Incremental value of bilateral ankle-brachial index for ten-year heart and cerebrovascular mortality prediction: an exploratory temporal benchmark in NHANES": Reproducible code, public-data manifests, aggregate results and reporting checklist: reporting_checklist_provenance.json

```
{
  "guideline": "TRIPOD+AI 2024; BMJ 385:e078378; doi:10.1136/bmj-2023-078378",
  "official_checklist_version": "11-January-2024 (two-page official final checklist)",
  "scope": "internal documentary reporting check, not external review or a compliance score",
  "ethics_factual_statement_detected": true,
  "original_code_licence_file_sha256": "7859b4b4c625dff4fdf0a58af2d8491f3a6cd04ab314e9be7756ffda111e8772",
  "platform_policy_source": "https://www.medrxiv.org/about/FAQ",
  "platform_policy_access_note": "Official indexed FAQ independently retrieved 31 October 2026 after direct URL returned HTTP 403; already-open-data exception verified.",
  "status_counts": {
    "main": {
      "partial": 13,
      "reported": 30,
      "missing": 1,
      "not_applicable": 8
    },
    "abstract": {
      "partial": 4,
      "reported": 9
    }
  },
  "reviewed_files": {
    "audit/render_main_submit/main_manuscript.pdf": {
      "sha256": "975f9e05923e4a7c59ceef4e9176cf5513f2e2eabd15ac0a98c807c51d572cca",
      "pages": 28
    },
    "audit/render_supp_submit/supplementary_material.pdf": {
      "sha256": "2f382e9995f293bc51c88d3b1bf9a3e94835ccbecfda3247ef16d02d11fc5477",
      "pages": 17
    }
  },
  "docx_hashes": {
    "manuscript/main_manuscript.docx": "ebe829f1f33ccc849ef08e6b3a1ef39637cc5585063acf0689dfc5e84b4337ac",
    "manuscript/supplementary_material.docx": "92f1a617b68e3a82ccfe419a30f0d9e10f3d19c89ef5d2082404ddc9f5de0018"
  },
  "source_files": {
    "TRIPODAI_official_checklist.pdf": "6d4bbe95dba216ed155c64938c8cd344a494d425d2fccf8412b4d39757cca179",
    "TRIPODAI_official_abstracts.pdf": "f33793191466da695ee3aae2796c94141b53dad2d9ebc9a187716052ac3c6874",
    "TRIPODAI_official_supplement.pdf": "c19b0b939e85123277962444d6e58a360d6cd4f51957fa2004c8c415db1bdecf"
  },
  "csv_sha256": "146122e05b603ab4c1558d205e8c77084fd028a34ed633f5e3ab6d0003a59d81"
}
```
