## Supplementary material for "Incremental value of bilateral ankle-brachial index for ten-year heart and cerebrovascular mortality prediction: an exploratory temporal benchmark in NHANES": Reproducible code, public-data manifests, aggregate results and reporting checklist: reproducibility_check.json

```
{
  "analysis_type": "Internal numerical/code consistency audit; not external peer review",
  "generated_utc": "2026-10-31T02:11:01.924305+00:00",
  "status": "PASS",
  "models_found": 28,
  "model_checks": [
    {
      "model": "ablation_cvd_10y_abi_min_only.joblib",
      "key": "abi_min_only",
      "prediction_file": "ablation_predictions.csv",
      "max_abs_diff": 1.1102230246251565e-16,
      "n": 2190,
      "strict_high_transformation": false
    },
    {
      "model": "ablation_cvd_10y_abi_min_range.joblib",
      "key": "abi_min_range",
      "prediction_file": "ablation_predictions.csv",
      "max_abs_diff": 1.1102230246251565e-16,
      "n": 2190,
      "strict_high_transformation": false
    },
    {
      "model": "additional_cvd_10y_abi_strict_high.joblib",
      "key": "abi_strict_high",
      "prediction_file": "additional_predictions.csv",
      "max_abs_diff": 1.1102230246251565e-16,
      "n": 2190,
      "strict_high_transformation": true
    },
    {
      "model": "additional_cvd_10y_hgb_clinical.joblib",
      "key": "hgb_clinical",
      "prediction_file": "additional_predictions.csv",
      "max_abs_diff": 9.8879238130678e-17,
      "n": 2190,
      "strict_high_transformation": false
    },
    {
      "model": "complete_case_cvd_10y_clinical_abi.joblib",
      "key": "clinical_abi",
      "prediction_file": "predictions_complete_case.csv",
      "max_abs_diff": 9.93129189996722e-17,
      "n": 2190,
      "strict_high_transformation": false
    },
    {
      "model": "complete_case_cvd_10y_clinical_flexible.joblib",
      "key": "clinical_flexible",
      "prediction_file": "predictions_complete_case.csv",
      "max_abs_diff": 9.974659986866641e-17,
      "n": 2190,
      "strict_high_transformation": false
    },
    {
      "model": "complete_case_cvd_10y_clinical_linear.joblib",
      "key": "clinical_linear",
      "prediction_file": "predictions_complete_case.csv",
      "max_abs_diff": 9.974659986866641e-17,
      "n": 2190,
      "strict_high_transformation": false
    },
    {
      "model": "complete_case_cvd_10y_hgb_abi.joblib",
      "key": "hgb_abi",
      "prediction_file": "predictions_complete_case.csv",
      "max_abs_diff": 9.8879238130678e-17,
      "n": 2190,
      "strict_high_transformation": false
    },
    {
      "model": "outcome_sensitivity_all_10y_clinical_abi.joblib",
      "key": "clinical_abi",
      "prediction_file": "predictions_all_10y.csv",
      "max_abs_diff": 1.1102230246251565e-16,
      "n": 2190,
      "strict_high_transformation": false
    },
    {
      "model": "outcome_sensitivity_all_10y_clinical_flexible.joblib",
      "key": "clinical_flexible",
      "prediction_file": "predictions_all_10y.csv",
      "max_abs_diff": 1.1102230246251565e-16,
      "n": 2190,
      "strict_high_transformation": false
    },
    {
      "model": "outcome_sensitivity_all_10y_clinical_linear.joblib",
      "key": "clinical_linear",
      "prediction_file": "predictions_all_10y.csv",
      "max_abs_diff": 9.8879238130678e-17,
      "n": 2190,
      "strict_high_transformation": false
    },
    {
      "model": "outcome_sensitivity_all_10y_hgb_abi.joblib",
      "key": "hgb_abi",
      "prediction_file": "predictions_all_10y.csv",
      "max_abs_diff": 9.71445146547012e-17,
      "n": 2190,
      "strict_high_transformation": false
    },
    {
      "model": "outcome_sensitivity_all_5y_clinical_abi.joblib",
      "key": "clinical_abi",
      "prediction_file": "predictions_all_5y.csv",
      "max_abs_diff": 9.8879238130678e-17,
      "n": 2190,
      "strict_high_transformation": false
    },
    {
      "model": "outcome_sensitivity_all_5y_clinical_flexible.joblib",
      "key": "clinical_flexible",
      "prediction_file": "predictions_all_5y.csv",
      "max_abs_diff": 9.974659986866641e-17,
      "n": 2190,
      "strict_high_transformation": false
    },
    {
      "model": "outcome_sensitivity_all_5y_clinical_linear.joblib",
      "key": "clinical_linear",
      "prediction_file": "predictions_all_5y.csv",
      "max_abs_diff": 9.974659986866641e-17,
      "n": 2190,
      "strict_high_transformation": false
    },
    {
      "model": "outcome_sensitivity_all_5y_hgb_abi.joblib",
      "key": "hgb_abi",
      "prediction_file": "predictions_all_5y.csv",
      "max_abs_diff": 9.8879238130678e-17,
      "n": 2190,
      "strict_high_transformation": false
    },
    {
      "model": "outcome_sensitivity_cvd_5y_clinical_abi.joblib",
      "key": "clinical_abi",
      "prediction_file": "predictions_cvd_5y.csv",
      "max_abs_diff": 9.93129189996722e-17,
      "n": 2190,
      "strict_high_transformation": false
    },
    {
      "model": "outcome_sensitivity_cvd_5y_clinical_flexible.joblib",
      "key": "clinical_flexible",
      "prediction_file": "predictions_cvd_5y.csv",
      "max_abs_diff": 9.974659986866641e-17,
      "n": 2190,
      "strict_high_transformation": false
    },
    {
      "model": "outcome_sensitivity_cvd_5y_clinical_linear.joblib",
      "key": "clinical_linear",
      "prediction_file": "predictions_cvd_5y.csv",
      "max_abs_diff": 9.974659986866641e-17,
      "n": 2190,
      "strict_high_transformation": false
    },
    {
      "model": "outcome_sensitivity_cvd_5y_hgb_abi.joblib",
      "key": "hgb_abi",
      "prediction_file": "predictions_cvd_5y.csv",
      "max_abs_diff": 9.974659986866641e-17,
      "n": 2190,
      "strict_high_transformation": false
    },
    {
      "model": "primary_cvd_10y_clinical_abi.joblib",
      "key": "clinical_abi",
      "prediction_file": "predictions_test.csv",
      "max_abs_diff": 1.1102230246251565e-16,
      "n": 2190,
      "strict_high_transformation": false
    },
    {
      "model": "primary_cvd_10y_clinical_flexible.joblib",
      "key": "clinical_flexible",
      "prediction_file": "predictions_test.csv",
      "max_abs_diff": 9.974659986866641e-17,
      "n": 2190,
      "strict_high_transformation": false
    },
    {
      "model": "primary_cvd_10y_clinical_linear.joblib",
      "key": "clinical_linear",
      "prediction_file": "predictions_test.csv",
      "max_abs_diff": 9.974659986866641e-17,
      "n": 2190,
      "strict_high_transformation": false
    },
    {
      "model": "primary_cvd_10y_hgb_abi.joblib",
      "key": "hgb_abi",
      "prediction_file": "predictions_test.csv",
      "max_abs_diff": 9.974659986866641e-17,
      "n": 2190,
      "strict_high_transformation": false
    },
    {
      "model": "unweighted_refit_cvd_10y_clinical_abi.joblib",
      "key": "clinical_abi",
      "prediction_file": "predictions_unweighted_refit.csv",
      "max_abs_diff": 9.8879238130678e-17,
      "n": 2190,
      "strict_high_transformation": false
    },
    {
      "model": "unweighted_refit_cvd_10y_clinical_flexible.joblib",
      "key": "clinical_flexible",
      "prediction_file": "predictions_unweighted_refit.csv",
      "max_abs_diff": 9.974659986866641e-17,
      "n": 2190,
      "strict_high_transformation": false
    },
    {
      "model": "unweighted_refit_cvd_10y_clinical_linear.joblib",
      "key": "clinical_linear",
      "prediction_file": "predictions_unweighted_refit.csv",
      "max_abs_diff": 9.974659986866641e-17,
      "n": 2190,
      "strict_high_transformation": false
    },
    {
      "model": "unweighted_refit_cvd_10y_hgb_abi.joblib",
      "key": "hgb_abi",
      "prediction_file": "predictions_unweighted_refit.csv",
      "max_abs_diff": 9.974659986866641e-17,
      "n": 2190,
      "strict_high_transformation": false
    }
  ],
  "all_model_predictions_match": true,
  "source_checks": [
    {
      "path": "data/raw/DEMO.XPT",
      "checksum_and_size_match": true
    },
    {
      "path": "data/raw/LEXABPI.XPT",
      "checksum_and_size_match": true
    },
    {
      "path": "data/raw/BMX.XPT",
      "checksum_and_size_match": true
    },
    {
      "path": "data/raw/BPX.XPT",
      "checksum_and_size_match": true
    },
    {
      "path": "data/raw/MCQ.XPT",
      "checksum_and_size_match": true
    },
    {
      "path": "data/raw/DIQ.XPT",
      "checksum_and_size_match": true
    },
    {
      "path": "data/raw/SMQ.XPT",
      "checksum_and_size_match": true
    },
    {
      "path": "data/raw/BPQ.XPT",
      "checksum_and_size_match": true
    },
    {
      "path": "data/raw/NHANES_1999_2000_MORT_2019_PUBLIC.dat",
      "checksum_and_size_match": true
    },
    {
      "path": "data/raw/DEMO_B.XPT",
      "checksum_and_size_match": true
    },
    {
      "path": "data/raw/LEXAB_B.XPT",
      "checksum_and_size_match": true
    },
    {
      "path": "data/raw/BMX_B.XPT",
      "checksum_and_size_match": true
    },
    {
      "path": "data/raw/BPX_B.XPT",
      "checksum_and_size_match": true
    },
    {
      "path": "data/raw/MCQ_B.XPT",
      "checksum_and_size_match": true
    },
    {
      "path": "data/raw/DIQ_B.XPT",
      "checksum_and_size_match": true
    },
    {
      "path": "data/raw/SMQ_B.XPT",
      "checksum_and_size_match": true
    },
    {
      "path": "data/raw/BPQ_B.XPT",
      "checksum_and_size_match": true
    },
    {
      "path": "data/raw/NHANES_2001_2002_MORT_2019_PUBLIC.dat",
      "checksum_and_size_match": true
    },
    {
      "path": "data/raw/DEMO_C.XPT",
      "checksum_and_size_match": true
    },
    {
      "path": "data/raw/LEXAB_C.XPT",
      "checksum_and_size_match": true
    },
    {
      "path": "data/raw/BMX_C.XPT",
      "checksum_and_size_match": true
    },
    {
      "path": "data/raw/BPX_C.XPT",
      "checksum_and_size_match": true
    },
    {
      "path": "data/raw/MCQ_C.XPT",
      "checksum_and_size_match": true
    },
    {
      "path": "data/raw/DIQ_C.XPT",
      "checksum_and_size_match": true
    },
    {
      "path": "data/raw/SMQ_C.XPT",
      "checksum_and_size_match": true
    },
    {
      "path": "data/raw/BPQ_C.XPT",
      "checksum_and_size_match": true
    },
    {
      "path": "data/raw/NHANES_2003_2004_MORT_2019_PUBLIC.dat",
      "checksum_and_size_match": true
    }
  ],
  "evaluation_contexts": [
    {
      "endpoint": "cvd_10y",
      "analysis": "primary",
      "model": "clinical_linear",
      "n": 2190,
      "events": 139
    },
    {
      "endpoint": "cvd_10y",
      "analysis": "primary",
      "model": "clinical_flexible",
      "n": 2190,
      "events": 139
    },
    {
      "endpoint": "cvd_10y",
      "analysis": "primary",
      "model": "clinical_abi",
      "n": 2190,
      "events": 139
    },
    {
      "endpoint": "cvd_10y",
      "analysis": "primary",
      "model": "hgb_abi",
      "n": 2190,
      "events": 139
    },
    {
      "endpoint": "cvd_10y",
      "analysis": "ablation",
      "model": "clinical_flexible",
      "n": 2190,
      "events": 139
    },
    {
      "endpoint": "cvd_10y",
      "analysis": "ablation",
      "model": "clinical_abi",
      "n": 2190,
      "events": 139
    },
    {
      "endpoint": "cvd_10y",
      "analysis": "ablation",
      "model": "abi_min_only",
      "n": 2190,
      "events": 139
    },
    {
      "endpoint": "cvd_10y",
      "analysis": "ablation",
      "model": "abi_min_range",
      "n": 2190,
      "events": 139
    },
    {
      "endpoint": "cvd_5y",
      "analysis": "outcome_sensitivity",
      "model": "clinical_linear",
      "n": 2190,
      "events": 63
    },
    {
      "endpoint": "cvd_5y",
      "analysis": "outcome_sensitivity",
      "model": "clinical_flexible",
      "n": 2190,
      "events": 63
    },
    {
      "endpoint": "cvd_5y",
      "analysis": "outcome_sensitivity",
      "model": "clinical_abi",
      "n": 2190,
      "events": 63
    },
    {
      "endpoint": "cvd_5y",
      "analysis": "outcome_sensitivity",
      "model": "hgb_abi",
      "n": 2190,
      "events": 63
    },
    {
      "endpoint": "all_5y",
      "analysis": "outcome_sensitivity",
      "model": "clinical_linear",
      "n": 2190,
      "events": 194
    },
    {
      "endpoint": "all_5y",
      "analysis": "outcome_sensitivity",
      "model": "clinical_flexible",
      "n": 2190,
      "events": 194
    },
    {
      "endpoint": "all_5y",
      "analysis": "outcome_sensitivity",
      "model": "clinical_abi",
      "n": 2190,
      "events": 194
    },
    {
      "endpoint": "all_5y",
      "analysis": "outcome_sensitivity",
      "model": "hgb_abi",
      "n": 2190,
      "events": 194
    },
    {
      "endpoint": "all_10y",
      "analysis": "outcome_sensitivity",
      "model": "clinical_linear",
      "n": 2190,
      "events": 415
    },
    {
      "endpoint": "all_10y",
      "analysis": "outcome_sensitivity",
      "model": "clinical_flexible",
      "n": 2190,
      "events": 415
    },
    {
      "endpoint": "all_10y",
      "analysis": "outcome_sensitivity",
      "model": "clinical_abi",
      "n": 2190,
      "events": 415
    },
    {
      "endpoint": "all_10y",
      "analysis": "outcome_sensitivity",
      "model": "hgb_abi",
      "n": 2190,
      "events": 415
    },
    {
      "endpoint": "cvd_10y",
      "analysis": "unweighted_refit",
      "model": "clinical_linear",
      "n": 2190,
      "events": 139
    },
    {
      "endpoint": "cvd_10y",
      "analysis": "unweighted_refit",
      "model": "clinical_flexible",
      "n": 2190,
      "events": 139
    },
    {
      "endpoint": "cvd_10y",
      "analysis": "unweighted_refit",
      "model": "clinical_abi",
      "n": 2190,
      "events": 139
    },
    {
      "endpoint": "cvd_10y",
      "analysis": "unweighted_refit",
      "model": "hgb_abi",
      "n": 2190,
      "events": 139
    },
    {
      "endpoint": "cvd_10y",
      "analysis": "complete_case",
      "model": "clinical_linear",
      "n": 1927,
      "events": 116
    },
    {
      "endpoint": "cvd_10y",
      "analysis": "complete_case",
      "model": "clinical_flexible",
      "n": 1927,
      "events": 116
    },
    {
      "endpoint": "cvd_10y",
      "analysis": "complete_case",
      "model": "clinical_abi",
      "n": 1927,
      "events": 116
    },
    {
      "endpoint": "cvd_10y",
      "analysis": "complete_case",
      "model": "hgb_abi",
      "n": 1927,
      "events": 116
    },
    {
      "endpoint": "cvd_10y",
      "analysis": "complete_case_original_models",
      "model": "clinical_linear",
      "n": 1927,
      "events": 116
    },
    {
      "endpoint": "cvd_10y",
      "analysis": "complete_case_original_models",
      "model": "clinical_flexible",
      "n": 1927,
      "events": 116
    },
    {
      "endpoint": "cvd_10y",
      "analysis": "complete_case_original_models",
      "model": "clinical_abi",
      "n": 1927,
      "events": 116
    },
    {
      "endpoint": "cvd_10y",
      "analysis": "complete_case_original_models",
      "model": "hgb_abi",
      "n": 1927,
      "events": 116
    },
    {
      "endpoint": "cvd_10y",
      "analysis": "additional",
      "model": "hgb_clinical",
      "n": 2190,
      "events": 139
    },
    {
      "endpoint": "cvd_10y",
      "analysis": "additional",
      "model": "hgb_abi",
      "n": 2190,
      "events": 139
    },
    {
      "endpoint": "cvd_10y",
      "analysis": "additional",
      "model": "abi_strict_high",
      "n": 2190,
      "events": 139
    },
    {
      "endpoint": "cvd_10y",
      "analysis": "additional",
      "model": "clinical_flexible",
      "n": 2190,
      "events": 139
    },
    {
      "endpoint": "cvd_10y",
      "analysis": "additional",
      "model": "clinical_abi",
      "n": 2190,
      "events": 139
    }
  ],
  "comparison_counts": {
    "model_predictions": 28,
    "evaluation_counts_weights": 1036,
    "metrics_and_BRR_intervals": 740,
    "calibration_point_estimates": 74,
    "paired_BRR_intervals": 504,
    "replicate_values": 5920,
    "decision_curve_intervals": 1416,
    "paired_decision_intervals": 708,
    "decision_per_1000": 531
  },
  "max_absolute_differences": {
    "model_predictions": 1.1102230246251565e-16,
    "evaluation_counts_weights": 1.1641532182693481e-10,
    "metrics_and_BRR_intervals": 2.886579864025407e-15,
    "calibration_point_estimates": 2.3689508132918036e-08,
    "paired_BRR_intervals": 2.144985578045322e-15,
    "replicate_values": 3.774758283725532e-15,
    "decision_curve_intervals": 2.220446049250313e-16,
    "paired_decision_intervals": 1.0061396160665481e-16,
    "decision_per_1000": 1.4210854715202004e-14
  },
  "failures": [],
  "replicate_design": {
    "replicates": 32,
    "distinct_patterns": 32,
    "strata": 15,
    "psus": 30,
    "rho": 0.5,
    "df": 15
  },
  "limits": [
    "Models reloaded, not retrained from raw data in this audit.",
    "Primary, ablation, sensitivity and additional aggregate metrics/paired intervals verified; subgroup and descriptive tables not numerically rechecked here.",
    "Calibration points independently solved; calibration confidence intervals not independently recomputed.",
    "Raw source checksums and sizes verified against local manifest; no new remote downloads performed by this audit.",
    "No assertion of independent clinical validation, causality, prespecification, or manuscript-wide transcription accuracy."
  ],
  "analytic_sha256": "2efe3ae239c785f07bcb28c678489ecd46e318388824f15ad05facee53bd5378",
  "predictions_test_sha256": "0b41f3228f246915795842e1a1e52f8d79b2f2c343e4d4969723e3fb225c6524",
  "source_manifest_sha256": "4af6db15cb064d19fb8be5cc22e42163b773045d45181cfed256019c4d3e62ca",
  "audit_script_sha256": "144e4f13e3049ecabb36352bd370c3f0c1e75c6a6f86486799d730c9b4dcad8d"
}
```
