## Supplementary material for "Incremental value of bilateral ankle-brachial index for ten-year heart and cerebrovascular mortality prediction: an exploratory temporal benchmark in NHANES": Reproducible code, public-data manifests, aggregate results and reporting checklist: revision_protocol.md

```
# Corrective analysis protocol, 25 October 2026

This is an exploratory corrective revision after the 2003-2004 results had already been inspected. It is not a preregistration or an independent confirmatory validation. Earlier drafts and numerical outputs are superseded because generic missing-value recoding excluded age 77 and waist values 77/99, smoking skip patterns were mishandled, and pooled weights were incorrect. The original working plan emphasized 5-year all-cause survival; the earlier executed draft used 10-year heart/cerebrovascular mortality. This endpoint change is disclosed rather than retrospectively described as prespecified.

Question: how much incremental predictive information does bilateral ABI add beyond progressively specified clinical baselines, and does a nonlinear benchmark improve chronological test performance?

Rebuild from public XPTs and the 2019 public mortality files. Use variable-specific questionnaire codes, never generic 77/99 removal from continuous measurements. Retain age 77. Decode smoking as never/former/current using SMQ020 and SMQ040 skip rules. Education and race/ethnicity are nominal. Pool weights as 2/3 WTMEC4YR in 1999-2002 and 1/3 WTMEC2YR in 2003-2004. Require positive weight, linkage eligibility, valid bilateral ABI [0.2,2.5], known mortality status/follow-up, and endpoint ascertainment. Report sequential exclusions from the interviewed sample, not a falsely labelled MEC total.

Primary displayed endpoint: death from diseases of heart (001) or cerebrovascular diseases (005) by 120 months. Death from other causes is a competing non-event, not censored at 120 months. Endpoint is an absolute cumulative-risk binary label, not a hazard. Death after horizon is a non-event. All survivors must have follow-up >=120 months. NCHS perturbation of selected death causes and times is explicitly a limitation.

Train on 1999-2002, test on 2003-2004. Compare clinical linear ridge logistic; clinical flexible logistic (cubic spline age/SBP/BMI); flexible clinical plus ABI (minimum-ABI spline, absolute bilateral difference, either-leg high ABI); and a histogram gradient-boosting comparator on the same original variables. Tune C or the small boosting grid only on 1999-2000->2001-2002 development split using weighted Brier score, then refit all development rows. Fit encoding, imputers, scaling, and spline knots in training only. Normalize training weights to mean one so ridge strength is interpretable. No outcome or follow-up enters predictors.

Report AUROC, average precision (not trapezoidal PR area), Brier score, calibration in the large (logistic offset slope fixed 1), and calibration slope. Conditional test uncertainty uses Fay BRR with rho=.5, 32 Hadamard replicates across all 15 two-PSU validation strata, and t15 intervals. Domain analyses reuse the full design weights, never reconstruct sampled strata from subgroup members. Point estimates always use original test data. Paired differences use the same replicate. Small ABI categories (<5 deaths) get counts only and suppressed risk intervals, not an inferred U-shape.

Exploratory checks: 5/10-year all-cause and 5-year cause-specific outcomes; complete-case and unweighted refits; ABI ablations; included-vs-excluded composition; grouped ABI permutation preserving deterministic feature relationships; fixed risk-bin calibration and risk distributions; descriptive decision curves and paired net-benefit uncertainty. No multiplicity-adjusted subgroup discovery claims. No claim of prospective treatment utility or geographic external validation.

Every plotted point must trace to a CSV/JSON result or an explicitly nonnumerical study diagram. New work is held in revision_v2; earlier artifacts remain for audit and must not be uploaded.
```
