## Supplementary material for "Incremental value of bilateral ankle-brachial index for ten-year heart and cerebrovascular mortality prediction: an exploratory temporal benchmark in NHANES": Reproducible code, public-data manifests, aggregate results and reporting checklist: source_manifest.json

```
{
  "generated_utc": "2026-10-27T02:20:24.952626+00:00",
  "note": "Public CDC inputs. Local bytes are checksummed. Remote verification records, when present, compare complete re-fetched bytes with local bytes; these are not reconstructed historical retrieval timestamps.",
  "sources": [
    {
      "cycle": "1999-2000",
      "filename": "DEMO.XPT",
      "kind": "SAS XPORT",
      "url": "https://wwwn.cdc.gov/Nchs/Data/Nhanes/Public/1999/DataFiles/DEMO.XPT",
      "documentation_url": "https://wwwn.cdc.gov/Nchs/Data/Nhanes/Public/1999/DataFiles/DEMO.htm",
      "local_path": "data/raw/DEMO.XPT",
      "bytes": 11500560,
      "sha256": "a17bd1ebfd6007b8dc93f16259cb090678eb6c467a39363b7e932bba15febf89"
    },
    {
      "cycle": "1999-2000",
      "filename": "LEXABPI.XPT",
      "kind": "SAS XPORT",
      "url": "https://wwwn.cdc.gov/Nchs/Data/Nhanes/Public/1999/DataFiles/LEXABPI.XPT",
      "documentation_url": "https://wwwn.cdc.gov/Nchs/Data/Nhanes/Public/1999/DataFiles/LEXABPI.htm",
      "local_path": "data/raw/LEXABPI.XPT",
      "bytes": 370960,
      "sha256": "509fb7ab6b4962ae33fcf2240e3766fd1376f11b4b069c86c2c313c805986a1e"
    },
    {
      "cycle": "1999-2000",
      "filename": "BMX.XPT",
      "kind": "SAS XPORT",
      "url": "https://wwwn.cdc.gov/Nchs/Data/Nhanes/Public/1999/DataFiles/BMX.XPT",
      "documentation_url": "https://wwwn.cdc.gov/Nchs/Data/Nhanes/Public/1999/DataFiles/BMX.htm",
      "local_path": "data/raw/BMX.XPT",
      "bytes": 2827840,
      "sha256": "6b9bc4d998c0004fc42b213cc7f5bf347df937707f46d6d25fab926723a60500"
    },
    {
      "cycle": "1999-2000",
      "filename": "BPX.XPT",
      "kind": "SAS XPORT",
      "url": "https://wwwn.cdc.gov/Nchs/Data/Nhanes/Public/1999/DataFiles/BPX.XPT",
      "documentation_url": "https://wwwn.cdc.gov/Nchs/Data/Nhanes/Public/1999/DataFiles/BPX.htm",
      "local_path": "data/raw/BPX.XPT",
      "bytes": 2232640,
      "sha256": "ab99dc870f4d5fbec80642ad4b72bde73cb50d0ae630f01c9e74de5a309759f4"
    },
    {
      "cycle": "1999-2000",
      "filename": "MCQ.XPT",
      "kind": "SAS XPORT",
      "url": "https://wwwn.cdc.gov/Nchs/Data/Nhanes/Public/1999/DataFiles/MCQ.XPT",
      "documentation_url": "https://wwwn.cdc.gov/Nchs/Data/Nhanes/Public/1999/DataFiles/MCQ.htm",
      "local_path": "data/raw/MCQ.XPT",
      "bytes": 12706880,
      "sha256": "3bf45a296282a80baa23b4651c655cf422a235a08a142aa2ab5dd7ca963a2e5a"
    },
    {
      "cycle": "1999-2000",
      "filename": "DIQ.XPT",
      "kind": "SAS XPORT",
      "url": "https://wwwn.cdc.gov/Nchs/Data/Nhanes/Public/1999/DataFiles/DIQ.XPT",
      "documentation_url": "https://wwwn.cdc.gov/Nchs/Data/Nhanes/Public/1999/DataFiles/DIQ.htm",
      "local_path": "data/raw/DIQ.XPT",
      "bytes": 1294240,
      "sha256": "85f1816a9d1809290012c2e58741f266ef811a63e51f75f7856538593c89cf7d"
    },
    {
      "cycle": "1999-2000",
      "filename": "SMQ.XPT",
      "kind": "SAS XPORT",
      "url": "https://wwwn.cdc.gov/Nchs/Data/Nhanes/Public/1999/DataFiles/SMQ.XPT",
      "documentation_url": "https://wwwn.cdc.gov/Nchs/Data/Nhanes/Public/1999/DataFiles/SMQ.htm",
      "local_path": "data/raw/SMQ.XPT",
      "bytes": 1733760,
      "sha256": "fb1505ea08e310a5cb703ccae0e220aede3da812674e9e53f832fe76e31c2ce3"
    },
    {
      "cycle": "1999-2000",
      "filename": "BPQ.XPT",
      "kind": "SAS XPORT",
      "url": "https://wwwn.cdc.gov/Nchs/Data/Nhanes/Public/1999/DataFiles/BPQ.XPT",
      "documentation_url": "https://wwwn.cdc.gov/Nchs/Data/Nhanes/Public/1999/DataFiles/BPQ.htm",
      "local_path": "data/raw/BPQ.XPT",
      "bytes": 1746480,
      "sha256": "38d0e06bfbe8d01b2fe7af8d18622960fe7a21dd78312bbee7123df21af8c574"
    },
    {
      "cycle": "1999-2000",
      "filename": "NHANES_1999_2000_MORT_2019_PUBLIC.dat",
      "kind": "NCHS fixed-width ASCII mortality",
      "url": "https://ftp.cdc.gov/pub/Health_Statistics/NCHS/datalinkage/linked_mortality/NHANES_1999_2000_MORT_2019_PUBLIC.dat",
      "documentation_url": "https://www.cdc.gov/nchs/data/datalinkage/public-use-linked-mortality-files-data-dictionary.pdf",
      "local_path": "data/raw/NHANES_1999_2000_MORT_2019_PUBLIC.dat",
      "bytes": 487666,
      "sha256": "562bd367107add0b2b40fed36a062d8b194fca31e11aab897a0efad4bebc8b26"
    },
    {
      "cycle": "2001-2002",
      "filename": "DEMO_B.XPT",
      "kind": "SAS XPORT",
      "url": "https://wwwn.cdc.gov/Nchs/Data/Nhanes/Public/2001/DataFiles/DEMO_B.XPT",
      "documentation_url": "https://wwwn.cdc.gov/Nchs/Data/Nhanes/Public/2001/DataFiles/DEMO_B.htm",
      "local_path": "data/raw/DEMO_B.XPT",
      "bytes": 3273520,
      "sha256": "6458dc2307cee244ab6ba26f70ec78c7b842ffc68e668bc43f0ab6b9737937d9"
    },
    {
      "cycle": "2001-2002",
      "filename": "LEXAB_B.XPT",
      "kind": "SAS XPORT",
      "url": "https://wwwn.cdc.gov/Nchs/Data/Nhanes/Public/2001/DataFiles/LEXAB_B.XPT",
      "documentation_url": "https://wwwn.cdc.gov/Nchs/Data/Nhanes/Public/2001/DataFiles/LEXAB_B.htm",
      "local_path": "data/raw/LEXAB_B.XPT",
      "bytes": 615440,
      "sha256": "0a01918cfc4f5cd2853a168c665dbb2c56604e3f16c490048b696f611d091543"
    },
    {
      "cycle": "2001-2002",
      "filename": "BMX_B.XPT",
      "kind": "SAS XPORT",
      "url": "https://wwwn.cdc.gov/Nchs/Data/Nhanes/Public/2001/DataFiles/BMX_B.XPT",
      "documentation_url": "https://wwwn.cdc.gov/Nchs/Data/Nhanes/Public/2001/DataFiles/BMX_B.htm",
      "local_path": "data/raw/BMX_B.XPT",
      "bytes": 2183680,
      "sha256": "55715d4387960f88e48a2adf44da0b270a83290b1edf7c8e4ecc0eb2c29c59cf"
    },
    {
      "cycle": "2001-2002",
      "filename": "BPX_B.XPT",
      "kind": "SAS XPORT",
      "url": "https://wwwn.cdc.gov/Nchs/Data/Nhanes/Public/2001/DataFiles/BPX_B.XPT",
      "documentation_url": "https://wwwn.cdc.gov/Nchs/Data/Nhanes/Public/2001/DataFiles/BPX_B.htm",
      "local_path": "data/raw/BPX_B.XPT",
      "bytes": 2519440,
      "sha256": "d4214e708ccd12816a00e681f310e1e0eca14ac933c3b1cab21b1e000b871ad8"
    },
    {
      "cycle": "2001-2002",
      "filename": "MCQ_B.XPT",
      "kind": "SAS XPORT",
      "url": "https://wwwn.cdc.gov/Nchs/Data/Nhanes/Public/2001/DataFiles/MCQ_B.XPT",
      "documentation_url": "https://wwwn.cdc.gov/Nchs/Data/Nhanes/Public/2001/DataFiles/MCQ_B.htm",
      "local_path": "data/raw/MCQ_B.XPT",
      "bytes": 12417920,
      "sha256": "6e31c8d78e1ab0d1aaa8f012411641d6b51bc9601c2237d999d0acdddd04de01"
    },
    {
      "cycle": "2001-2002",
      "filename": "DIQ_B.XPT",
      "kind": "SAS XPORT",
      "url": "https://wwwn.cdc.gov/Nchs/Data/Nhanes/Public/2001/DataFiles/DIQ_B.XPT",
      "documentation_url": "https://wwwn.cdc.gov/Nchs/Data/Nhanes/Public/2001/DataFiles/DIQ_B.htm",
      "local_path": "data/raw/DIQ_B.XPT",
      "bytes": 1427040,
      "sha256": "795aece6fa9a755744a4c1171cfce827fc3798ac4a4a04c894facac8176efb61"
    },
    {
      "cycle": "2001-2002",
      "filename": "SMQ_B.XPT",
      "kind": "SAS XPORT",
      "url": "https://wwwn.cdc.gov/Nchs/Data/Nhanes/Public/2001/DataFiles/SMQ_B.XPT",
      "documentation_url": "https://wwwn.cdc.gov/Nchs/Data/Nhanes/Public/2001/DataFiles/SMQ_B.htm",
      "local_path": "data/raw/SMQ_B.XPT",
      "bytes": 2073680,
      "sha256": "179d7ad46de9478824d475de0e6425f474b34dd4798066a552acd31b89f07fde"
    },
    {
      "cycle": "2001-2002",
      "filename": "BPQ_B.XPT",
      "kind": "SAS XPORT",
      "url": "https://wwwn.cdc.gov/Nchs/Data/Nhanes/Public/2001/DataFiles/BPQ_B.XPT",
      "documentation_url": "https://wwwn.cdc.gov/Nchs/Data/Nhanes/Public/2001/DataFiles/BPQ_B.htm",
      "local_path": "data/raw/BPQ_B.XPT",
      "bytes": 1916400,
      "sha256": "c11d1a051c6a9da5f57ed946ea1a3636640eddf7efcbcf73283081f76e3fea63"
    },
    {
      "cycle": "2001-2002",
      "filename": "NHANES_2001_2002_MORT_2019_PUBLIC.dat",
      "kind": "NCHS fixed-width ASCII mortality",
      "url": "https://ftp.cdc.gov/pub/Health_Statistics/NCHS/datalinkage/linked_mortality/NHANES_2001_2002_MORT_2019_PUBLIC.dat",
      "documentation_url": "https://www.cdc.gov/nchs/data/datalinkage/public-use-linked-mortality-files-data-dictionary.pdf",
      "local_path": "data/raw/NHANES_2001_2002_MORT_2019_PUBLIC.dat",
      "bytes": 540362,
      "sha256": "2788c8c8a02995ea5686882b5fe65b4b9cd415016031525f8a3c1a3646c47f1b"
    },
    {
      "cycle": "2003-2004",
      "filename": "DEMO_C.XPT",
      "kind": "SAS XPORT",
      "url": "https://wwwn.cdc.gov/Nchs/Data/Nhanes/Public/2003/DataFiles/DEMO_C.XPT",
      "documentation_url": "https://wwwn.cdc.gov/Nchs/Data/Nhanes/Public/2003/DataFiles/DEMO_C.htm",
      "local_path": "data/raw/DEMO_C.XPT",
      "bytes": 3569840,
      "sha256": "2a2fdb88263337bfa06f0516bfb419631595f0a0ee88fb96069bed13d1857c6f"
    },
    {
      "cycle": "2003-2004",
      "filename": "LEXAB_C.XPT",
      "kind": "SAS XPORT",
      "url": "https://wwwn.cdc.gov/Nchs/Data/Nhanes/Public/2003/DataFiles/LEXAB_C.XPT",
      "documentation_url": "https://wwwn.cdc.gov/Nchs/Data/Nhanes/Public/2003/DataFiles/LEXAB_C.htm",
      "local_path": "data/raw/LEXAB_C.XPT",
      "bytes": 596640,
      "sha256": "c591eb6e811e3188f5aed2d31d9fa99a0ca9935ced4bced55d22c43b973e82fc"
    },
    {
      "cycle": "2003-2004",
      "filename": "BMX_C.XPT",
      "kind": "SAS XPORT",
      "url": "https://wwwn.cdc.gov/Nchs/Data/Nhanes/Public/2003/DataFiles/BMX_C.XPT",
      "documentation_url": "https://wwwn.cdc.gov/Nchs/Data/Nhanes/Public/2003/DataFiles/BMX_C.htm",
      "local_path": "data/raw/BMX_C.XPT",
      "bytes": 2551120,
      "sha256": "b3d3e431b5964ea8b5807035044322fcf32f3878d814d4a844204e51c793f090"
    },
    {
      "cycle": "2003-2004",
      "filename": "BPX_C.XPT",
      "kind": "SAS XPORT",
      "url": "https://wwwn.cdc.gov/Nchs/Data/Nhanes/Public/2003/DataFiles/BPX_C.XPT",
      "documentation_url": "https://wwwn.cdc.gov/Nchs/Data/Nhanes/Public/2003/DataFiles/BPX_C.htm",
      "local_path": "data/raw/BPX_C.XPT",
      "bytes": 2319280,
      "sha256": "4df5a7dbd9e3b882b34ad516e80d09abbd0688a46d011711e7f9cdecf53ece36"
    },
    {
      "cycle": "2003-2004",
      "filename": "MCQ_C.XPT",
      "kind": "SAS XPORT",
      "url": "https://wwwn.cdc.gov/Nchs/Data/Nhanes/Public/2003/DataFiles/MCQ_C.XPT",
      "documentation_url": "https://wwwn.cdc.gov/Nchs/Data/Nhanes/Public/2003/DataFiles/MCQ_C.htm",
      "local_path": "data/raw/MCQ_C.XPT",
      "bytes": 11904960,
      "sha256": "42487737067c5dbdf533bb91b5f752d1fff1dfa9eed91c7ae54ab5e49b65b019"
    },
    {
      "cycle": "2003-2004",
      "filename": "DIQ_C.XPT",
      "kind": "SAS XPORT",
      "url": "https://wwwn.cdc.gov/Nchs/Data/Nhanes/Public/2003/DataFiles/DIQ_C.XPT",
      "documentation_url": "https://wwwn.cdc.gov/Nchs/Data/Nhanes/Public/2003/DataFiles/DIQ_C.htm",
      "local_path": "data/raw/DIQ_C.XPT",
      "bytes": 1314880,
      "sha256": "e64a1db590d733c812359abb0da6fdc3f20860ec3f89aec24442df994e90befe"
    },
    {
      "cycle": "2003-2004",
      "filename": "SMQ_C.XPT",
      "kind": "SAS XPORT",
      "url": "https://wwwn.cdc.gov/Nchs/Data/Nhanes/Public/2003/DataFiles/SMQ_C.XPT",
      "documentation_url": "https://wwwn.cdc.gov/Nchs/Data/Nhanes/Public/2003/DataFiles/SMQ_C.htm",
      "local_path": "data/raw/SMQ_C.XPT",
      "bytes": 1932320,
      "sha256": "fbfe1e4b286ab43fdc3fd84c3830bb241b8b5ca84b3ab5902b8808e4136efc2c"
    },
    {
      "cycle": "2003-2004",
      "filename": "BPQ_C.XPT",
      "kind": "SAS XPORT",
      "url": "https://wwwn.cdc.gov/Nchs/Data/Nhanes/Public/2003/DataFiles/BPQ_C.XPT",
      "documentation_url": "https://wwwn.cdc.gov/Nchs/Data/Nhanes/Public/2003/DataFiles/BPQ_C.htm",
      "local_path": "data/raw/BPQ_C.XPT",
      "bytes": 1795120,
      "sha256": "b31db89674d59073106581ed41c265c387a70000dce0cb984a865e82cd9b63a0"
    },
    {
      "cycle": "2003-2004",
      "filename": "NHANES_2003_2004_MORT_2019_PUBLIC.dat",
      "kind": "NCHS fixed-width ASCII mortality",
      "url": "https://ftp.cdc.gov/pub/Health_Statistics/NCHS/datalinkage/linked_mortality/NHANES_2003_2004_MORT_2019_PUBLIC.dat",
      "documentation_url": "https://www.cdc.gov/nchs/data/datalinkage/public-use-linked-mortality-files-data-dictionary.pdf",
      "local_path": "data/raw/NHANES_2003_2004_MORT_2019_PUBLIC.dat",
      "bytes": 495722,
      "sha256": "639f6b3292a55b112fbfc842954af3d8d32bcce287cd8ae49319e5aca1c033c0"
    }
  ]
}
```
