## Supplementary material for "Incremental value of bilateral ankle-brachial index for ten-year heart and cerebrovascular mortality prediction: an exploratory temporal benchmark in NHANES": Reproducible code, public-data manifests, aggregate results and reporting checklist: additional_checks.py

```
"""Post hoc matched boosting and boundary checks; does not overwrite main results."""
from pathlib import Path
import json
import analyze as a
import numpy as np
import pandas as pd
import joblib
from threadpoolctl import threadpool_limits

def main():
    d=pd.read_csv(a.ROOT/'data/analytic.csv')
    dev=d[d.split.eq('development')].reset_index(drop=True)
    test=d[d.split.eq('test')].reset_index(drop=True)
    rw=a.make_fay_weights(test)
    original=pd.read_csv(a.OUT/'predictions_test.csv')
    assert np.array_equal(original.SEQN,test.SEQN)
    a.CONFIGS['hgb_clinical']=dict(flexible=False,abi=[],boosting=True)
    models={}
    models['hgb_clinical']=a.tune_fit(dev,'cvd_10y','hgb_clinical',analysis='additional')
    preds={'hgb_clinical':models['hgb_clinical'].predict_proba(test)[:,1],
           'hgb_abi':original.hgb_abi.to_numpy()}
    changed_dev=dev.copy(); changed_test=test.copy()
    changed_dev['abi_high_any']=(changed_dev.abi_max>1.4).astype(int)
    changed_test['abi_high_any']=(changed_test.abi_max>1.4).astype(int)
    a.CONFIGS['abi_strict_high']=dict(flexible=True,abi=a.ABI)
    models['abi_strict_high']=a.tune_fit(changed_dev,'cvd_10y','abi_strict_high',analysis='additional')
    preds['abi_strict_high']=models['abi_strict_high'].predict_proba(changed_test)[:,1]
    preds['clinical_flexible']=original.clinical_flexible.to_numpy()
    preds['clinical_abi']=original.clinical_abi.to_numpy()
    rows,_=a.evaluate(test,preds,'cvd_10y',rw,analysis='additional')
    pd.DataFrame(rows).to_csv(a.OUT/'additional_metrics.csv',index=False)
    rep=pd.DataFrame(a.REPLICATE_ROWS)
    contrasts=[]
    metrics=pd.DataFrame(rows)
    for ma,mb in [('hgb_abi','hgb_clinical'),('abi_strict_high','clinical_flexible'),('abi_strict_high','clinical_abi')]:
        for metric in ['auroc','average_precision','brier']:
            point=float(metrics.loc[(metrics.model==ma)&(metrics.metric==metric),'estimate'].iloc[0]-metrics.loc[(metrics.model==mb)&(metrics.metric==metric),'estimate'].iloc[0])
            wide=rep[rep.metric.eq(metric)].pivot(index='replicate',columns='model',values='estimate')
            ci=a.interval(point,wide[ma]-wide[mb])
            contrasts.append(dict(model_a=ma,model_b=mb,metric=metric,**ci,n=len(test),events=int(test.cvd_10y.sum())))
    pd.DataFrame(contrasts).to_csv(a.OUT/'additional_contrasts.csv',index=False)
    pd.DataFrame(a.TUNING_ROWS).to_csv(a.OUT/'additional_tuning.csv',index=False)
    rep.to_csv(a.OUT/'additional_replicates.csv',index=False)
    pd.DataFrame({'SEQN':test.SEQN,**preds}).to_csv(a.OUT/'additional_predictions.csv',index=False)
    bounds=[]
    for split,frame in d.groupby('split'):
        bounds.append(dict(split=split,n=len(frame),min_equal_090=int(frame.abi_min.eq(.9).sum()),
                           max_equal_140=int(frame.abi_max.eq(1.4).sum()),low_strict_n=int(frame.abi_min.lt(.9).sum()),
                           low_inclusive_n=int(frame.abi_min.le(.9).sum()),high_inclusive_n=int(frame.abi_max.ge(1.4).sum()),
                           high_strict_n=int(frame.abi_max.gt(1.4).sum())))
    pd.DataFrame(bounds).to_csv(a.OUT/'boundary_counts.csv',index=False)
    (a.OUT/'additional_manifest.json').write_text(json.dumps({'exploratory':True,'amendment':'audit/amendment_additional_checks.md',
        'script_sha256':a.sha256(__file__),'data_sha256':a.sha256(a.ROOT/'data/analytic.csv'),
        'selected':a.SELECTED,'main_results_changed':False},indent=2),encoding='utf8')
    print(pd.DataFrame(contrasts).to_string(index=False))

if __name__=='__main__':
    with threadpool_limits(limits=1): main()
```
