## Supplementary material for "Incremental value of bilateral ankle-brachial index for ten-year heart and cerebrovascular mortality prediction: an exploratory temporal benchmark in NHANES": Reproducible code, public-data manifests, aggregate results and reporting checklist: analyze.py

```
"""Corrective exploratory NHANES benchmark. Run from any working directory.

Predictor preprocessing and hyperparameter selection use development cycles only.
Fay BRR evaluation intervals condition on the fitted model and do not include
training or model-selection uncertainty. This script generates no manuscript claims.
"""
import os
for _key in ('OMP_NUM_THREADS', 'OPENBLAS_NUM_THREADS', 'MKL_NUM_THREADS', 'NUMEXPR_NUM_THREADS'):
    os.environ[_key] = '1'
import json
import hashlib
import platform
import warnings
from pathlib import Path
from itertools import product

import numpy as np
import pandas as pd
import scipy
from scipy.linalg import hadamard
from scipy.optimize import brentq, minimize
from scipy.special import expit, logit
from scipy.stats import t
import sklearn
import joblib
from sklearn.compose import ColumnTransformer
from sklearn.pipeline import Pipeline
from sklearn.impute import SimpleImputer, MissingIndicator
from sklearn.preprocessing import OneHotEncoder, StandardScaler, SplineTransformer
from sklearn.linear_model import LogisticRegression
from sklearn.ensemble import HistGradientBoostingClassifier
from sklearn.metrics import roc_auc_score, average_precision_score, roc_curve, precision_recall_curve
from sklearn.exceptions import ConvergenceWarning
from threadpoolctl import threadpool_limits

ROOT = Path(__file__).resolve().parents[1]
OUT = ROOT / 'results'
MODELS = OUT / 'models'
OUT.mkdir(exist_ok=True, parents=True)
MODELS.mkdir(exist_ok=True)
SEED = 20261025
CONT = ['age', 'poverty', 'bmi', 'waist', 'sbp', 'dbp', 'pulse']
CATS = ['sex', 'race', 'education', 'smoking', 'diabetes', 'hypertension', 'prior_cvd']
SPLINE = ['age', 'sbp', 'bmi']
ABI = ['abi_min', 'abi_range', 'abi_high_any']
MODEL_LABELS = {
    'clinical_linear': 'Clinical linear',
    'clinical_flexible': 'Clinical flexible',
    'clinical_abi': 'Clinical flexible + ABI',
    'hgb_abi': 'Gradient boosting + ABI',
}
CONFIGS = {
    'clinical_linear': dict(flexible=False, abi=[]),
    'clinical_flexible': dict(flexible=True, abi=[]),
    'clinical_abi': dict(flexible=True, abi=ABI),
    'hgb_abi': dict(flexible=False, abi=ABI, boosting=True),
    'abi_min_only': dict(flexible=True, abi=['abi_min']),
    'abi_min_range': dict(flexible=True, abi=['abi_min', 'abi_range']),
}
RHO = .5
FAY_COLUMNS = list(range(1, 15)) + [16]
METRICS = ['auroc', 'average_precision', 'brier', 'citl', 'calibration_slope', 'observed_risk', 'mean_predicted_risk']
TUNING_ROWS = []
REPLICATE_ROWS = []
SELECTED = {}


def clean_json(obj):
    if isinstance(obj, dict):
        return {str(k): clean_json(v) for k, v in obj.items()}
    if isinstance(obj, (list, tuple)):
        return [clean_json(v) for v in obj]
    if isinstance(obj, (np.integer,)):
        return int(obj)
    if isinstance(obj, (np.floating, float)):
        return float(obj) if np.isfinite(obj) else None
    if isinstance(obj, np.ndarray):
        return clean_json(obj.tolist())
    return obj


def save_json(name, obj):
    (OUT / name).write_text(json.dumps(clean_json(obj), indent=2), encoding='utf-8')


def sha256(path):
    return hashlib.sha256(Path(path).read_bytes()).hexdigest()


def pipeline(model_key, params):
    cfg = CONFIGS[model_key]
    numeric = CONT + cfg['abi']
    smooth = (SPLINE + (['abi_min'] if 'abi_min' in cfg['abi'] else [])) if cfg['flexible'] else []
    linear = [c for c in numeric if c not in smooth]
    transforms = []
    if linear:
        transforms.append(('linear', Pipeline([
            ('impute', SimpleImputer(strategy='median', keep_empty_features=True)),
            ('scale', StandardScaler()),
        ]), linear))
    if smooth:
        transforms.append(('smooth', Pipeline([
            ('impute', SimpleImputer(strategy='median', keep_empty_features=True)),
            ('spline', SplineTransformer(n_knots=4, degree=3, knots='quantile', extrapolation='linear', include_bias=False)),
            ('scale', StandardScaler()),
        ]), smooth))
    transforms.append(('missing', MissingIndicator(features='all'), numeric))
    transforms.append(('categorical', Pipeline([
        ('impute', SimpleImputer(strategy='constant', fill_value=-999, keep_empty_features=True)),
        ('encode', OneHotEncoder(handle_unknown='ignore', sparse_output=False)),
    ]), CATS))
    prep = ColumnTransformer(transforms, remainder='drop', sparse_threshold=0, verbose_feature_names_out=True)
    if cfg.get('boosting'):
        clf = HistGradientBoostingClassifier(
            max_iter=150, learning_rate=.04, min_samples_leaf=35,
            early_stopping=False, random_state=SEED, **params)
    else:
        clf = LogisticRegression(solver='lbfgs', max_iter=5000, tol=1e-9, **params)
    return Pipeline([('preprocess', prep), ('clf', clf)])


def training_weights(frame, weighted):
    w = frame.survey_weight.to_numpy(float) if weighted else np.ones(len(frame))
    return w / np.mean(w)


def fit_model(frame, endpoint, key, params, weighted=True):
    model = pipeline(key, params)
    features = CONT + CATS + CONFIGS[key]['abi']
    assert not set(features).intersection({'SEQN', 'cycle', 'MORTSTAT', 'UCOD', 'PERMTH_EXM', endpoint, 'SDMVSTRA', 'SDMVPSU', 'survey_weight'})
    with warnings.catch_warnings():
        warnings.simplefilter('error', ConvergenceWarning)
        model.fit(frame[features], frame[endpoint].to_numpy(int), clf__sample_weight=training_weights(frame, weighted))
    return model


def tune_fit(dev, endpoint, key, analysis='primary', weighted=True):
    cycles = sorted(dev.cycle.unique())
    assert len(cycles) == 2, f'Development requires two cycles: {cycles}'
    early = dev.loc[dev.cycle == cycles[0]]
    late = dev.loc[dev.cycle == cycles[1]]
    grid = ([dict(max_leaf_nodes=a, l2_regularization=b) for a, b in product([7, 15], [1., 10.])]
            if CONFIGS[key].get('boosting') else [dict(C=c) for c in [.01, .1, 1., 10.]])
    choices = []
    w = late.survey_weight.to_numpy(float) if weighted else np.ones(len(late))
    y = late[endpoint].to_numpy(int)
    for candidate, params in enumerate(grid):
        fitted = fit_model(early, endpoint, key, params, weighted)
        p = fitted.predict_proba(late)[:, 1]
        brier = np.average((y - p) ** 2, weights=w)
        choices.append(brier)
        TUNING_ROWS.append(dict(endpoint=endpoint, analysis=analysis, model=key, candidate=candidate,
                                parameters=json.dumps(params, sort_keys=True), development_brier=brier,
                                fit_cycle=str(cycles[0]), tune_cycle=str(cycles[1]),
                                n_fit=len(early), n_tune=len(late), selected=False))
    idx = int(np.argmin(choices))
    TUNING_ROWS[-len(grid) + idx]['selected'] = True
    SELECTED[f'{analysis}/{endpoint}/{key}'] = grid[idx]
    model = fit_model(dev, endpoint, key, grid[idx], weighted)
    joblib.dump(model, MODELS / f'{analysis}_{endpoint}_{key}.joblib')
    return model


def make_fay_weights(test):
    strata = sorted(test.SDMVSTRA.unique())
    assert len(strata) == 15, f'Expected 15 validation strata, found {len(strata)}'
    # Include the fifth binary contrast so all 32 replicate patterns are distinct.
    # The first 15 nonconstant Sylvester columns alone repeat 16 patterns twice.
    H = hadamard(32)[:, FAY_COLUMNS]
    assert np.all(H.sum(axis=0) == 0)
    assert np.array_equal(H.T @ H, 32 * np.eye(15))
    assert len(np.unique(H, axis=0)) == 32
    multipliers = np.zeros((32, len(test)))
    mapping = []
    for j, st in enumerate(strata):
        psus = sorted(test.loc[test.SDMVSTRA == st, 'SDMVPSU'].unique())
        assert len(psus) == 2, f'Stratum {st} has {len(psus)} PSUs'
        for sign, psu in zip([-1, 1], psus):
            mask = ((test.SDMVSTRA == st) & (test.SDMVPSU == psu)).to_numpy()
            multipliers[:, mask] = (1 + (1 - RHO) * sign * H[:, j])[:, None]
            mapping.append(dict(stratum=st, psu=psu, sign=sign, hadamard_column=FAY_COLUMNS[j], n=int(mask.sum())))
    assert np.all(np.isin(multipliers, [.5, 1.5]))
    weights = multipliers * test.survey_weight.to_numpy(float)[None, :]
    pd.DataFrame(mapping).to_csv(OUT / 'replicate_design_map.csv', index=False)
    pd.DataFrame(H, columns=[f'stratum_{x}' for x in strata]).to_csv(OUT / 'hadamard_design.csv', index=False)
    save_json('replicate_design.json', dict(method='Fay BRR', rho=RHO, replicates=32, strata=15, psus=30,
        degrees_of_freedom=15, hadamard_rank=int(np.linalg.matrix_rank(H)),
        hadamard_columns_zero_based=FAY_COLUMNS, distinct_replicate_patterns=32,
        variance='mean((replicate_estimate - direct_full_weight_estimate)^2)/(1-rho)^2',
        interval='direct point estimate +/- t(0.975,15) * standard error',
        scope='Conditional evaluation-sampling uncertainty; fitted models held fixed; not total model-development uncertainty.'))
    return weights


def calibration(y, p, w):
    if np.unique(y).size < 2:
        return np.nan, np.nan
    z = logit(np.clip(p, 1e-7, 1 - 1e-7))
    v = w / w.sum()
    citl = brentq(lambda a: np.sum(v * (expit(a + z) - y)), -50, 50, xtol=1e-11)
    X = np.column_stack([np.ones(len(z)), z])
    def objective(b):
        eta = X @ b
        return np.sum(v * (np.logaddexp(0, eta) - y * eta)), X.T @ (v * (expit(eta) - y))
    result = minimize(objective, [0., 1.], method='L-BFGS-B', jac=True,
                      options=dict(maxiter=1000, ftol=1e-13, gtol=1e-9))
    if not result.success:
        raise RuntimeError(f'Calibration fit failed: {result.message}')
    return float(citl), float(result.x[1])


def metrics(y, p, w, include_cal=True):
    y, p, w = np.asarray(y), np.asarray(p), np.asarray(w)
    enough = np.unique(y).size > 1
    citl, slope = calibration(y, p, w) if include_cal and enough else (np.nan, np.nan)
    return dict(auroc=roc_auc_score(y, p, sample_weight=w) if enough else np.nan,
                average_precision=average_precision_score(y, p, sample_weight=w) if enough else np.nan,
                brier=np.average((y - p) ** 2, weights=w), citl=citl, calibration_slope=slope,
                observed_risk=np.average(y, weights=w), mean_predicted_risk=np.average(p, weights=w))


def interval(point, reps, bounded=False):
    reps = np.asarray(reps, float)
    if not np.isfinite(point) or not np.all(np.isfinite(reps)):
        return dict(estimate=point, se=np.nan, lcl=np.nan, ucl=np.nan)
    se = np.sqrt(np.mean((reps - point) ** 2) / (1 - RHO) ** 2)
    lo, hi = point - t.ppf(.975, 15) * se, point + t.ppf(.975, 15) * se
    if bounded:
        lo, hi = max(0., lo), min(1., hi)
    return dict(estimate=point, se=se, lcl=lo, ucl=hi)


def evaluate(test, predictions, endpoint, replicate_weights, analysis='primary', domain='All participants', mask=None, include_cal=True):
    if mask is None:
        mask = np.ones(len(test), dtype=bool)
    y = test.loc[mask, endpoint].to_numpy(int)
    w = test.loc[mask, 'survey_weight'].to_numpy(float)
    rw = replicate_weights[:, mask]
    rows, point, reps = [], {}, {}
    for key, p0 in predictions.items():
        p = p0[mask]
        point[key] = metrics(y, p, w, include_cal)
        rep = [metrics(y, p, wr, include_cal) for wr in rw]
        reps[key] = {metric: np.array([r[metric] for r in rep]) for metric in METRICS}
        for metric in METRICS:
            rows.append(dict(endpoint=endpoint, analysis=analysis, domain=domain, model=key, metric=metric,
                             **interval(point[key][metric], reps[key][metric], metric in ['auroc', 'average_precision', 'brier', 'observed_risk', 'mean_predicted_risk']),
                             n=len(y), events=int(y.sum()), weighted_events=float(np.sum(w * y)),
                             effective_n=float(w.sum() ** 2 / np.sum(w ** 2))))
            for r, value in enumerate(reps[key][metric]):
                REPLICATE_ROWS.append(dict(endpoint=endpoint, analysis=analysis, domain=domain, model=key,
                                           metric=metric, replicate=r, estimate=value))
    contrasts = []
    pairs = [('clinical_abi', 'clinical_flexible'), ('hgb_abi', 'clinical_abi'),
             ('hgb_abi', 'clinical_flexible'), ('clinical_flexible', 'clinical_linear'),
             ('clinical_abi', 'clinical_linear'), ('abi_min_only', 'clinical_flexible'),
             ('abi_min_range', 'abi_min_only'), ('clinical_abi', 'abi_min_range')]
    for a, b in pairs:
        if a not in point or b not in point:
            continue
        for metric in ['auroc', 'average_precision', 'brier']:
            contrasts.append(dict(endpoint=endpoint, analysis=analysis, domain=domain,
                contrast=f'{a} minus {b}', model_a=a, model_b=b, metric=metric,
                **interval(point[a][metric] - point[b][metric], reps[a][metric] - reps[b][metric]),
                n=len(y), events=int(y.sum())))
    return rows, contrasts


def curves_and_calibration(test, predictions, rw):
    y, w = test.cvd_10y.to_numpy(int), test.survey_weight.to_numpy(float)
    roc, pr, cal, distributions = [], [], [], []
    edges = np.array([0, .01, .025, .05, .075, .1, .15, .2, .3, .5, 1.00000001])
    risk_edges = np.linspace(0, .6, 31)
    for key, p in predictions.items():
        fpr, tpr, thresholds = roc_curve(y, p, sample_weight=w, drop_intermediate=False)
        roc.extend(dict(model=key, fpr=a, tpr=b, threshold=c) for a, b, c in zip(fpr, tpr, thresholds))
        precision, recall, thresholds = precision_recall_curve(y, p, sample_weight=w, drop_intermediate=False)
        pr.extend(dict(model=key, precision=a, recall=b, threshold=c) for a, b, c in zip(precision, recall, np.r_[thresholds, np.nan]))
        for j in range(len(edges) - 1):
            mask = (p >= edges[j]) & (p < edges[j + 1])
            if not mask.any():
                continue
            n, events = int(mask.sum()), int(y[mask].sum())
            obs = np.average(y[mask], weights=w[mask])
            reps = [np.average(y[mask], weights=wr[mask]) for wr in rw]
            ci = interval(obs, reps, bounded=True)
            # Report sparse-bin counts but do not display their risk as precise evidence.
            if events < 5:
                ci = dict(estimate=np.nan, se=np.nan, lcl=np.nan, ucl=np.nan)
            cal.append(dict(model=key, bin=j, left=edges[j], right=min(1., edges[j + 1]),
                            n=n, events=events, mean_predicted=np.average(p[mask], weights=w[mask]),
                            observed=ci['estimate'], se=ci['se'], lcl=ci['lcl'], ucl=ci['ucl'], suppressed=events < 5))
        for event in [0, 1]:
            mask = y == event
            hist, _ = np.histogram(p[mask], bins=risk_edges, weights=w[mask])
            for j, h in enumerate(hist):
                distributions.append(dict(model=key, event=event, left=risk_edges[j], right=risk_edges[j + 1],
                                          weighted_fraction=h / w[mask].sum(), n=int(((p[mask] >= risk_edges[j]) & (p[mask] < risk_edges[j + 1])).sum())))
            distributions.append(dict(model=key, event=event, left=.6, right=1.,
                                      weighted_fraction=w[mask & (p >= .6)].sum() / w[mask].sum(), n=int((mask & (p >= .6)).sum())))
    pd.DataFrame(roc).to_csv(OUT / 'roc_curves.csv', index=False)
    pd.DataFrame(pr).to_csv(OUT / 'pr_curves.csv', index=False)
    pd.DataFrame(cal).to_csv(OUT / 'calibration_bins.csv', index=False)
    pd.DataFrame(distributions).to_csv(OUT / 'risk_distributions.csv', index=False)


def decision_curves(test, predictions, rw):
    y, w = test.cvd_10y.to_numpy(int), test.survey_weight.to_numpy(float)
    rows, diffs = [], []
    for threshold in np.round(np.arange(.01, .301, .005), 3):
        vals, reps = {}, {}
        for key, p in {**predictions, 'treat_all': np.ones(len(y)), 'treat_none': np.zeros(len(y))}.items():
            utility = (p >= threshold) * (y - (1 - y) * threshold / (1 - threshold))
            vals[key] = np.average(utility, weights=w)
            reps[key] = np.average(np.broadcast_to(utility, rw.shape), weights=rw, axis=1)
            rows.append(dict(model=key, threshold=threshold, **interval(vals[key], reps[key])))
        for a, b in [('clinical_abi', 'clinical_flexible'), ('hgb_abi', 'clinical_abi'), ('hgb_abi', 'clinical_flexible')]:
            ci = interval(vals[a] - vals[b], reps[a] - reps[b])
            diffs.append(dict(contrast=f'{a} minus {b}', model_a=a, model_b=b, threshold=threshold,
                              **ci, estimate_per_1000=1000 * ci['estimate'], lcl_per_1000=1000 * ci['lcl'], ucl_per_1000=1000 * ci['ucl']))
    pd.DataFrame(rows).to_csv(OUT / 'decision_curves.csv', index=False)
    pd.DataFrame(diffs).to_csv(OUT / 'decision_differences.csv', index=False)


def subgroups(test, predictions, rw):
    domains = {
        'Age 40-64': (test.age < 65).to_numpy(), 'Age 65+': (test.age >= 65).to_numpy(),
        'Male': (test.sex == 1).to_numpy(), 'Female': (test.sex == 2).to_numpy(),
        'No diabetes': (test.diabetes == 0).to_numpy(), 'Diabetes': (test.diabetes == 1).to_numpy(),
        'No prior CVD': (test.prior_cvd == 0).to_numpy(), 'Prior CVD': (test.prior_cvd == 1).to_numpy(),
        'ABI <0.9': (test.abi_min < .9).to_numpy(), 'ABI >=0.9': (test.abi_min >= .9).to_numpy(),
    }
    rows, contrasts = [], []
    for name, mask in domains.items():
        if not mask.any():
            continue
        r, c = evaluate(test, predictions, 'cvd_10y', rw, analysis='subgroup', domain=name, mask=mask, include_cal=False)
        # Event-sparse domain estimates may be unstable; retain counts, suppress discrimination precision.
        if int(test.loc[mask, 'cvd_10y'].sum()) < 10:
            for value in r + c:
                if value['metric'] in ['auroc', 'average_precision']:
                    value.update(estimate=np.nan, se=np.nan, lcl=np.nan, ucl=np.nan)
        rows.extend(r); contrasts.extend(c)
    pd.DataFrame(rows).to_csv(OUT / 'subgroup_metrics.csv', index=False)
    pd.DataFrame(contrasts).to_csv(OUT / 'subgroup_differences.csv', index=False)


def descriptive_tables(df, test, rw):
    rows = []
    for split, frame in df.groupby('split'):
        w = frame.survey_weight.to_numpy(float)
        for col in CONT + ABI:
            good = frame[col].notna().to_numpy()
            values = frame.loc[good, col].to_numpy(float)
            wg = w[good]
            mean = np.average(values, weights=wg)
            sd = np.sqrt(np.average((values - mean) ** 2, weights=wg))
            rows.append(dict(split=split, variable=col, category='Continuous', n=len(frame), missing=int((~good).sum()),
                             missing_fraction=float(1 - good.mean()), estimate=mean, sd=sd))
        for col in CATS:
            for category in sorted(frame[col].dropna().unique()):
                good = frame[col].notna().to_numpy()
                flag = (frame.loc[good, col] == category).to_numpy()
                rows.append(dict(split=split, variable=col, category=str(category), n=len(frame),
                                 missing=int((~good).sum()), missing_fraction=float(1 - good.mean()),
                                 estimate=np.average(flag, weights=w[good]), sd=np.nan))
    pd.DataFrame(rows).to_csv(OUT / 'descriptives.csv', index=False)
    # Categories separated at standard ABI cutoffs; high-any is a separate overlapping domain.
    categories = {
        '<0.90': (test.abi_min < .9).to_numpy(),
        '0.90-0.99': ((test.abi_min >= .9) & (test.abi_min < 1.)).to_numpy(),
        '1.00-1.29': ((test.abi_min >= 1.) & (test.abi_min < 1.3)).to_numpy(),
        '1.30-1.39': ((test.abi_min >= 1.3) & (test.abi_min < 1.4)).to_numpy(),
        '>=1.40': (test.abi_min >= 1.4).to_numpy(),
        'Either leg >=1.40 (overlapping)': (test.abi_high_any == 1).to_numpy(),
    }
    rows = []
    for name, mask in categories.items():
        if not mask.any():
            continue
        y = test.loc[mask, 'cvd_10y'].to_numpy(int)
        w = test.loc[mask, 'survey_weight'].to_numpy(float)
        events = int(y.sum())
        ci = interval(np.average(y, weights=w), [np.average(y, weights=wr[mask]) for wr in rw], bounded=True)
        if events < 5:
            ci = dict(estimate=np.nan, se=np.nan, lcl=np.nan, ucl=np.nan)
        rows.append(dict(category=name, n=len(y), events=events,
                         weighted_prevalence=w.sum() / test.survey_weight.sum(), suppressed=events < 5, **ci))
    pd.DataFrame(rows).to_csv(OUT / 'abi_categories.csv', index=False)
    # A numerical ABI distribution, no fabricated smoothed density curve.
    hist_rows = []
    edges = np.arange(.2, 2.501, .025)
    for split, frame in df.groupby('split'):
        values, edges = np.histogram(frame.abi_min, bins=edges, weights=frame.survey_weight)
        for j, value in enumerate(values):
            hist_rows.append(dict(split=split, left=edges[j], right=edges[j+1], weighted_fraction=value/frame.survey_weight.sum()))
    pd.DataFrame(hist_rows).to_csv(OUT / 'abi_distribution.csv', index=False)


def permutation(test, models, predictions):
    rng = np.random.default_rng(SEED)
    y, w = test.cvd_10y.to_numpy(int), test.survey_weight.to_numpy(float)
    groups = {'ABI block': ABI, 'Age': ['age'], 'Blood pressure': ['sbp', 'dbp', 'hypertension'],
              'Adiposity': ['bmi', 'waist'], 'Smoking': ['smoking'], 'Diabetes': ['diabetes'],
              'Prior CVD': ['prior_cvd'], 'Socioeconomic': ['education', 'poverty'], 'Sex and race': ['sex', 'race'], 'Pulse': ['pulse']}
    rows = []
    permutations = [rng.permutation(len(test)) for _ in range(30)]
    for key in ['clinical_abi', 'hgb_abi']:
        baseline = metrics(y, predictions[key], w, include_cal=False)
        for group, cols in groups.items():
            for repeat, order in enumerate(permutations):
                shifted = test.copy()
                shifted.loc[:, cols] = test.iloc[order][cols].to_numpy()
                p = models[key].predict_proba(shifted)[:, 1]
                m = metrics(y, p, w, include_cal=False)
                rows.append(dict(model=key, group=group, repeat=repeat,
                                 auroc_loss=baseline['auroc'] - m['auroc'],
                                 brier_increase=m['brier'] - baseline['brier']))
    pd.DataFrame(rows).to_csv(OUT / 'permutation_importance.csv', index=False)
    summary = pd.DataFrame(rows).groupby(['model', 'group'])[['auroc_loss', 'brier_increase']].agg(['mean', 'std']).reset_index()
    summary.columns = ['_'.join(filter(None, c)) for c in summary.columns]
    summary.to_csv(OUT / 'permutation_summary.csv', index=False)


def main():
    data_path = ROOT / 'data' / 'analytic.csv'
    df = pd.read_csv(data_path)
    df.cycle = df.cycle.astype(str)
    assert set(df.split) == {'development', 'test'}
    assert not df.SEQN.duplicated().any()
    assert (df.survey_weight > 0).all()
    dev = df.loc[df.split == 'development'].reset_index(drop=True)
    test = df.loc[df.split == 'test'].reset_index(drop=True)
    assert set(dev.SEQN).isdisjoint(set(test.SEQN))
    assert max(dev.cycle) < min(test.cycle)
    for ep in ['cvd_10y', 'cvd_5y', 'all_10y', 'all_5y']:
        assert df[ep].isin([0, 1]).all()
    rw = make_fay_weights(test)
    models, predictions = {}, {}
    for key in MODEL_LABELS:
        print(f'Primary: fitting {key}', flush=True)
        models[key] = tune_fit(dev, 'cvd_10y', key)
        predictions[key] = models[key].predict_proba(test)[:, 1]
    predfile = test[['SEQN', 'cycle', 'age', 'sex', 'race', 'education', 'smoking', 'prior_cvd', 'diabetes',
                     'abi_min', 'abi_range', 'abi_high_any', 'cvd_10y', 'cvd_5y', 'all_10y', 'all_5y',
                     'survey_weight', 'SDMVSTRA', 'SDMVPSU']].copy()
    for key, p in predictions.items():
        predfile[key] = p
    predfile.to_csv(OUT / 'predictions_test.csv', index=False)
    r, c = evaluate(test, predictions, 'cvd_10y', rw)
    pd.DataFrame(r).to_csv(OUT / 'model_metrics.csv', index=False)
    pd.DataFrame(c).to_csv(OUT / 'paired_contrasts.csv', index=False)
    pd.DataFrame(TUNING_ROWS).to_csv(OUT / 'tuning_results.csv', index=False)
    curves_and_calibration(test, predictions, rw)
    decision_curves(test, predictions, rw)
    subgroups(test, predictions, rw)
    # Cohort/ABI descriptives are generated independently by describe.py.
    print('Primary outputs complete; computing ablations and sensitivities', flush=True)
    ablation_preds = {key: predictions[key] for key in ['clinical_flexible', 'clinical_abi']}
    for key in ['abi_min_only', 'abi_min_range']:
        fitted = tune_fit(dev, 'cvd_10y', key, analysis='ablation')
        ablation_preds[key] = fitted.predict_proba(test)[:, 1]
    r, c = evaluate(test, ablation_preds, 'cvd_10y', rw, analysis='ablation')
    pd.DataFrame(r).to_csv(OUT / 'ablation_metrics.csv', index=False)
    pd.DataFrame(c).to_csv(OUT / 'ablation_contrasts.csv', index=False)
    pd.DataFrame({'SEQN': test.SEQN, **ablation_preds}).to_csv(OUT / 'ablation_predictions.csv', index=False)
    sensitivity_rows, sensitivity_contrasts = [], []
    for endpoint in ['cvd_5y', 'all_5y', 'all_10y']:
        print(f'Outcome sensitivity: {endpoint}', flush=True)
        preds = {}
        for key in MODEL_LABELS:
            fitted = tune_fit(dev, endpoint, key, analysis='outcome_sensitivity')
            preds[key] = fitted.predict_proba(test)[:, 1]
        r, c = evaluate(test, preds, endpoint, rw, analysis='outcome_sensitivity')
        sensitivity_rows.extend(r); sensitivity_contrasts.extend(c)
        pd.DataFrame({'SEQN': test.SEQN, **preds}).to_csv(OUT / f'predictions_{endpoint}.csv', index=False)
    # Fit without survey weights, but evaluate on the same survey-weighted population.
    for analysis in ['unweighted_refit', 'complete_case']:
        print(f'Sensitivity: {analysis}', flush=True)
        if analysis == 'complete_case':
            required = CONT + CATS + ABI
            dev_sub = dev.dropna(subset=required).reset_index(drop=True)
            test_mask = test[required].notna().all(axis=1).to_numpy()
            use_weight = True
        else:
            dev_sub, test_mask, use_weight = dev, np.ones(len(test), bool), False
        preds = {}
        for key in MODEL_LABELS:
            fitted = tune_fit(dev_sub, 'cvd_10y', key, analysis=analysis, weighted=use_weight)
            preds[key] = fitted.predict_proba(test)[:, 1]
        r, c = evaluate(test, preds, 'cvd_10y', rw, analysis=analysis, mask=test_mask)
        sensitivity_rows.extend(r); sensitivity_contrasts.extend(c)
        pd.DataFrame({'SEQN': test.SEQN, 'evaluation_included': test_mask, **preds}).to_csv(OUT / f'predictions_{analysis}.csv', index=False)
        if analysis == 'complete_case':
            # Original models on identical complete-case evaluation domain isolates selection from refitting.
            r, c = evaluate(test, predictions, 'cvd_10y', rw, analysis='complete_case_original_models', mask=test_mask)
            sensitivity_rows.extend(r); sensitivity_contrasts.extend(c)
    pd.DataFrame(sensitivity_rows).to_csv(OUT / 'sensitivity_metrics.csv', index=False)
    pd.DataFrame(sensitivity_contrasts).to_csv(OUT / 'sensitivity_contrasts.csv', index=False)
    print('Computing grouped permutation reliance', flush=True)
    permutation(test, models, predictions)
    pd.DataFrame(TUNING_ROWS).to_csv(OUT / 'tuning_results.csv', index=False)
    pd.DataFrame(REPLICATE_ROWS).to_csv(OUT / 'replicate_estimates.csv', index=False)
    save_json('selected_hyperparameters.json', SELECTED)
    save_json('analysis_manifest.json', dict(seed=SEED, python=platform.python_version(), numpy=np.__version__,
        pandas=pd.__version__, scipy=scipy.__version__, sklearn=sklearn.__version__, joblib=joblib.__version__,
        analytic_sha256=sha256(data_path), script_sha256=sha256(__file__),
        development_n=len(dev), test_n=len(test), development_events=int(dev.cvd_10y.sum()), test_events=int(test.cvd_10y.sum()),
        predictors_continuous=CONT, predictors_categorical=CATS, abi_extension=ABI,
        smoothing=dict(variables=SPLINE + ['abi_min'], knots=4, degree=3, quantiles='Training-only', extrapolation='linear'),
        model_labels=MODEL_LABELS, clinical_category_encoding='One-hot, fitted on training; unknown categories ignored; missing category -999',
        imputation='Training-only medians for continuous predictors; all continuous missing indicators retained',
        weight_normalization='Training weights divided by their mean; survey weights used for evaluation',
        outcome='Ten-year cumulative probability of diseases-of-heart or cerebrovascular death; competing deaths retained as non-events',
        caveat='Exploratory corrective revision after inspection of test outcomes; not preregistered or independent confirmatory validation',
        permutation_caveat='Repeat-to-repeat SD measures random permutation variability, not sampling uncertainty or a causal effect'))
    print('Completed corrected analysis.', flush=True)


if __name__ == '__main__':
    with threadpool_limits(limits=1):
        main()
```
