## Supplementary material for "Incremental value of bilateral ankle-brachial index for ten-year heart and cerebrovascular mortality prediction: an exploratory temporal benchmark in NHANES": Reproducible code, public-data manifests, aggregate results and reporting checklist: build_data.py

```
"""Rebuild the corrective NHANES ABI benchmark from public CDC files.

Run from any directory: python build_data.py [--verify-sources] [--download]
By default the checked-in raw files are used; original work/data files are copied
only if the revision raw directory is missing a file. --download fetches missing
public inputs. --verify-sources re-fetches and hashes all public input bytes.
No model fitting, feature selection, or outcome-dependent cleaning occurs here.
"""
from __future__ import annotations

import argparse
import hashlib
import json
import shutil
import sys
from concurrent.futures import ThreadPoolExecutor
from datetime import datetime, timezone
from pathlib import Path
from urllib.request import Request, urlopen

import numpy as np
import pandas as pd
import pyreadstat

ROOT = Path(__file__).resolve().parents[1]
RAW = ROOT / "data" / "raw"
ORIGINAL = ROOT.parent / "work" / "data"
CYCLES = [
    ("1999-2000", "", "LEXABPI", "development"),
    ("2001-2002", "_B", "LEXAB_B", "development"),
    ("2003-2004", "_C", "LEXAB_C", "test"),
]
CVDCOLS = ["MCQ160B", "MCQ160C", "MCQ160D", "MCQ160E", "MCQ160F"]
SBPCOLS = [f"BPXSY{i}" for i in range(1, 5)]
DBPCOLS = [f"BPXDI{i}" for i in range(1, 5)]
OUTPUT_COLUMNS = [
    "SEQN", "cycle", "split", "age", "sex", "race", "education", "poverty",
    "bmi", "waist", "sbp", "dbp", "pulse", "diabetes", "hypertension",
    "prior_cvd", "smoking", "abi_min", "abi_max", "abi_range", "abi_high_any",
    "abi_low", "survey_weight", "SDMVSTRA", "SDMVPSU", "MORTSTAT", "UCOD",
    "PERMTH_EXM", "cvd_10y", "all_10y", "cvd_5y", "all_5y", "abi_included",
]


def sha256(path: Path) -> str:
    digest = hashlib.sha256()
    with path.open("rb") as handle:
        for chunk in iter(lambda: handle.read(1024 * 1024), b""):
            digest.update(chunk)
    return digest.hexdigest()


def sources() -> list[dict]:
    result = []
    for cycle, suffix, abi, split in CYCLES:
        year = cycle[:4]
        for stem in ["DEMO" + suffix, abi] + [x + suffix for x in ["BMX", "BPX", "MCQ", "DIQ", "SMQ", "BPQ"]]:
            result.append({"cycle": cycle, "filename": stem + ".XPT", "kind": "SAS XPORT",
                "url": f"https://wwwn.cdc.gov/Nchs/Data/Nhanes/Public/{year}/DataFiles/{stem}.XPT",
                "documentation_url": f"https://wwwn.cdc.gov/Nchs/Data/Nhanes/Public/{year}/DataFiles/{stem}.htm"})
        name = "NHANES_" + cycle.replace("-", "_") + "_MORT_2019_PUBLIC.dat"
        result.append({"cycle": cycle, "filename": name, "kind": "NCHS fixed-width ASCII mortality",
            "url": "https://ftp.cdc.gov/pub/Health_Statistics/NCHS/datalinkage/linked_mortality/" + name,
            "documentation_url": "https://www.cdc.gov/nchs/data/datalinkage/public-use-linked-mortality-files-data-dictionary.pdf"})
    return result


def remote_hash(item: dict) -> dict:
    record = dict(item)
    try:
        request = Request(item["url"], headers={"User-Agent": "NHANES reproducibility verification"})
        with urlopen(request, timeout=60) as response:
            digest, count = hashlib.sha256(), 0
            for chunk in iter(lambda: response.read(1024 * 1024), b""):
                digest.update(chunk)
                count += len(chunk)
            record.update(remote_status=response.status, resolved_url=response.url,
                          remote_bytes=count, remote_sha256=digest.hexdigest(),
                          remote_matches_local=digest.hexdigest() == item["sha256"])
    except Exception as exc:
        record.update(remote_verification_error=str(exc), remote_matches_local=None)
    record["remote_checked_utc"] = datetime.now(timezone.utc).isoformat()
    return record


def prepare_sources(download: bool, verify: bool) -> list[dict]:
    RAW.mkdir(parents=True, exist_ok=True)
    manifest = sources()
    prior_path = ROOT / "audit/source_manifest.json"
    prior_records = {}
    if prior_path.exists():
        prior_records = {x["filename"]: x for x in json.loads(prior_path.read_text(encoding="utf-8"))["sources"]}
    for record in manifest:
        dest = RAW / record["filename"]
        if not dest.exists():
            old = ORIGINAL / record["filename"]
            if old.exists():
                shutil.copy2(old, dest)
            elif download:
                with urlopen(record["url"], timeout=90) as response:
                    dest.write_bytes(response.read())
            else:
                raise FileNotFoundError(f"Missing {dest}; use --download to fetch public CDC input")
        record.update(local_path="data/raw/" + dest.name, bytes=dest.stat().st_size, sha256=sha256(dest))
        prior = prior_records.get(dest.name, {})
        if prior.get("sha256") == record["sha256"] and not verify:
            record.update({k: v for k, v in prior.items() if k.startswith("remote_") or k == "resolved_url"})
        if record["kind"] == "SAS XPORT":
            assert dest.read_bytes()[:20] == b"HEADER RECORD*******", f"Not an XPT: {dest}"
    if verify:
        with ThreadPoolExecutor(max_workers=4) as pool:
            manifest = list(pool.map(remote_hash, manifest))
        mismatches = [x["filename"] for x in manifest if x.get("remote_matches_local") is False]
        if mismatches:
            raise ValueError(f"Remote byte mismatch: {mismatches}")
    return manifest


def xpt(name: str, columns: list[str]) -> pd.DataFrame:
    frame, _ = pyreadstat.read_xport(str(RAW / name))
    assert frame.SEQN.is_unique, f"Duplicate SEQN in {name}"
    assert set(columns).issubset(frame.columns), (name, set(columns) - set(frame.columns))
    return frame[columns].copy()


def read_mortality(name: str) -> pd.DataFrame:
    # Official NCHS R_ReadInProgramAllSurveys.R NHANES layout uses one-based
    # inclusive: 1-6, 15, 16, 17-19, 20, 21, 43-45, 46-48.
    lines = (RAW / name).read_text(encoding="ascii").splitlines()
    # CDC omits trailing padding after the final field; PERMTH_EXM starts at
    # position 46 and one/two-character values produce 46/47-character lines.
    assert all(46 <= len(line) <= 48 for line in lines), "Unexpected mortality record layout"
    frame = pd.read_fwf(RAW / name,
        colspecs=[(0, 6), (14, 15), (15, 16), (16, 19), (19, 20), (20, 21), (42, 45), (45, 48)],
        names=["SEQN", "ELIGSTAT", "MORTSTAT", "UCOD", "DIABETES_MORT", "HYPERTEN_MORT", "PERMTH_INT", "PERMTH_EXM"],
        na_values=["", "."])
    for col in frame:
        frame[col] = pd.to_numeric(frame[col], errors="coerce")
    # Independent direct substring parsing checks pandas' fixed-width reader.
    for column, (start, stop) in {"SEQN": (0, 6), "ELIGSTAT": (14, 15), "MORTSTAT": (15, 16), "UCOD": (16, 19), "PERMTH_EXM": (45, 48)}.items():
        direct = pd.to_numeric(pd.Series([line[start:stop].strip() for line in lines]), errors="coerce")
        assert np.allclose(direct.to_numpy(dtype=float), frame[column].to_numpy(dtype=float), equal_nan=True), f"Mortality parsing mismatch: {column}"
    assert frame.SEQN.is_unique
    assert frame.ELIGSTAT.isin([1, 2, 3]).all()
    assert frame.MORTSTAT.dropna().isin([0, 1]).all()
    assert frame.UCOD.dropna().isin(range(1, 11)).all()
    return frame


def numeric(frame: pd.DataFrame, column: str) -> pd.Series:
    return pd.to_numeric(frame[column], errors="coerce")


def valid_codes(frame: pd.DataFrame, column: str, values: list[int]) -> pd.Series:
    data = numeric(frame, column)
    return data.where(data.isin(values))


def transform(frame: pd.DataFrame, cycle: str, split: str) -> pd.DataFrame:
    out = pd.DataFrame(index=frame.index)
    out["SEQN"] = frame.SEQN.astype(int)
    out["cycle"], out["split"] = cycle, split
    # These are measurements. Questionnaire refusal codes must NEVER be
    # applied generically to age, waist, pressure, or other measurements.
    for target, raw in {"age": "RIDAGEYR", "poverty": "INDFMPIR", "bmi": "BMXBMI", "waist": "BMXWAIST", "pulse": "BPXPLS"}.items():
        out[target] = numeric(frame, raw)
    out["sex"] = valid_codes(frame, "RIAGENDR", [1, 2])
    out["race"] = valid_codes(frame, "RIDRETH1", [1, 2, 3, 4, 5])
    out["education"] = valid_codes(frame, "DMDEDUC2", [1, 2, 3, 4, 5])
    # Analyst-defined mean of every positive available reading, including
    # reading 1. This is NOT the CDC BPXSAR/BPXDAR reported-average algorithm.
    for name, columns in [("sbp", SBPCOLS), ("dbp", DBPCOLS)]:
        values = frame[columns].apply(pd.to_numeric, errors="coerce")
        out[name] = values.where(values > 0).mean(axis=1)
    out["diabetes"] = valid_codes(frame, "DIQ010", [1, 2, 3]).map({1: 1., 2: 0., 3: 0.})
    out["hypertension"] = valid_codes(frame, "BPQ020", [1, 2]).map({1: 1., 2: 0.})
    cvd = frame[CVDCOLS].apply(pd.to_numeric, errors="coerce")
    out["prior_cvd"] = np.nan
    out.loc[cvd.eq(2).all(axis=1), "prior_cvd"] = 0.
    out.loc[cvd.eq(1).any(axis=1), "prior_cvd"] = 1.
    ever, now = valid_codes(frame, "SMQ020", [1, 2]), valid_codes(frame, "SMQ040", [1, 2, 3])
    out["smoking"] = np.nan
    out.loc[ever.eq(2), "smoking"] = 0.  # SMQ040 is structurally skipped.
    out.loc[ever.eq(1) & now.eq(3), "smoking"] = 1.
    out.loc[ever.eq(1) & now.isin([1, 2]), "smoking"] = 2.
    left, right = numeric(frame, "LEXLABPI"), numeric(frame, "LEXRABPI")
    valid_bilateral = left.between(.2, 2.5) & right.between(.2, 2.5)
    legs = pd.concat([left, right], axis=1)
    out["abi_min"] = legs.min(axis=1).where(valid_bilateral)
    out["abi_max"] = legs.max(axis=1).where(valid_bilateral)
    out["abi_range"] = out.abi_max - out.abi_min
    out["abi_high_any"] = out.abi_max.ge(1.4).astype(float).where(valid_bilateral)
    out["abi_low"] = out.abi_min.lt(.9).astype(float).where(valid_bilateral)
    out["abi_included"] = valid_bilateral.astype(int)
    out["survey_weight"] = numeric(frame, "WTMEC2YR") / 3 if split == "test" else numeric(frame, "WTMEC4YR") * (2 / 3)
    for name in ["SDMVSTRA", "SDMVPSU", "MORTSTAT", "UCOD", "PERMTH_EXM"]:
        out[name] = numeric(frame, name)
    for months, suffix in [(120, "10y"), (60, "5y")]:
        death = out.MORTSTAT.eq(1) & out.PERMTH_EXM.le(months)
        known_time = out.PERMTH_EXM.notna() & out.PERMTH_EXM.ge(0)
        known_horizon = known_time & (out.MORTSTAT.eq(1) | (out.MORTSTAT.eq(0) & out.PERMTH_EXM.ge(months)))
        cause_known_if_needed = ~death | out.UCOD.isin(range(1, 11))
        out["all_" + suffix] = death.astype(float).where(known_horizon)
        out["cvd_" + suffix] = (death & out.UCOD.isin([1, 5])).astype(float).where(known_horizon & cause_known_if_needed)
    return out


def cycle_data(cycle: str, suffix: str, abi: str, split: str) -> pd.DataFrame:
    demo_columns = ["SEQN", "RIDAGEYR", "RIAGENDR", "RIDRETH1", "DMDEDUC2", "INDFMPIR", "WTMEC2YR", "SDMVSTRA", "SDMVPSU"]
    if split == "development":
        demo_columns.append("WTMEC4YR")
    frame = xpt("DEMO" + suffix + ".XPT", demo_columns)
    components = [(abi + ".XPT", ["SEQN", "LEXLABPI", "LEXRABPI"]),
        ("BMX" + suffix + ".XPT", ["SEQN", "BMXBMI", "BMXWAIST"]),
        ("BPX" + suffix + ".XPT", ["SEQN", "BPXPLS"] + SBPCOLS + DBPCOLS),
        ("MCQ" + suffix + ".XPT", ["SEQN"] + CVDCOLS),
        ("DIQ" + suffix + ".XPT", ["SEQN", "DIQ010"]),
        ("SMQ" + suffix + ".XPT", ["SEQN", "SMQ020", "SMQ040"]),
        ("BPQ" + suffix + ".XPT", ["SEQN", "BPQ020"])]
    for name, columns in components:
        frame = frame.merge(xpt(name, columns), on="SEQN", how="left", validate="one_to_one")
    mortality = read_mortality("NHANES_" + cycle.replace("-", "_") + "_MORT_2019_PUBLIC.dat")
    assert set(frame.SEQN) == set(mortality.SEQN), "DEMO/LMF identifier mismatch"
    return frame.merge(mortality, on="SEQN", how="left", validate="one_to_one")


def build() -> tuple[pd.DataFrame, pd.DataFrame, pd.DataFrame, dict]:
    all_eligible, all_analytic, flow, cycle_audits = [], [], [], {}
    for cycle, suffix, abi, split in CYCLES:
        raw = cycle_data(cycle, suffix, abi, split)
        frame = transform(raw, cycle, split)
        keep = pd.Series(True, index=frame.index)
        steps = [
            ("interviewed_sample", pd.Series(True, index=frame.index)),
            ("age_at_least_40", frame.age.ge(40)),
            ("positive_examination_weight", frame.survey_weight.gt(0)),
            ("mortality_linkage_eligible", raw.ELIGSTAT.eq(1)),
            ("known_mortality_status_and_followup", frame.MORTSTAT.isin([0, 1]) & frame.PERMTH_EXM.notna() & frame.PERMTH_EXM.ge(0)),
            ("ten_year_endpoint_ascertainable", frame.cvd_10y.notna() & frame.all_10y.notna()),
            ("both_abi_legs_present", raw.LEXLABPI.notna() & raw.LEXRABPI.notna()),
            ("both_abi_legs_in_0_2_to_2_5", frame.abi_included.eq(1)),
        ]
        for order, (stage, condition) in enumerate(steps):
            before = int(keep.sum())
            keep &= condition.fillna(False)
            after = int(keep.sum())
            flow.append(dict(cycle=cycle, split=split, stage_order=order, stage=stage, n_before=before, n_after=after, excluded=before-after))
            if stage == "ten_year_endpoint_ascertainable":
                eligible_mask = keep.copy()
                all_eligible.append(frame.loc[keep, OUTPUT_COLUMNS].copy())
        analytic = frame.loc[keep, OUTPUT_COLUMNS].copy()
        all_analytic.append(analytic)
        deceased = frame.MORTSTAT.eq(1)
        unknown_cause = deceased & ~frame.UCOD.isin(range(1, 11))
        adult_mec = frame.age.ge(40) & frame.survey_weight.gt(0)
        eligible_raw = raw.loc[eligible_mask]
        included_raw = raw.loc[keep]
        cvd_raw = included_raw[CVDCOLS]
        cycle_audits[cycle] = {
            "interviewed_n": len(raw), "positive_mec_any_age_n": int(raw.WTMEC2YR.gt(0).sum()),
            "eligible_n": int(eligible_mask.sum()), "analytic_n": len(analytic),
            "cvd_10y_events": int(analytic.cvd_10y.sum()), "all_10y_events": int(analytic.all_10y.sum()),
            "cvd_5y_events": int(analytic.cvd_5y.sum()), "all_5y_events": int(analytic.all_5y.sum()),
            "competing_deaths_10y_n": int((analytic.all_10y.eq(1) & analytic.cvd_10y.eq(0)).sum()),
            "unknown_cause_deaths_all_ages": int(unknown_cause.sum()),
            "unknown_cause_deaths_age40_positive_mec": int((unknown_cause & adult_mec).sum()),
            "unknown_cause_deaths_by120_age40_positive_mec": int((unknown_cause & adult_mec & frame.PERMTH_EXM.le(120)).sum()),
            "unknown_cause_deaths_by120_age40_positive_mec_public_seqn": frame.loc[unknown_cause & adult_mec & frame.PERMTH_EXM.le(120), "SEQN"].astype(int).tolist(),
            "age77_retained_n": int(analytic.age.eq(77).sum()),
            "waist77_or99_retained_n": int(analytic.waist.isin([77, 99]).sum()),
            "never_smokers_with_structurally_missing_smq040": int((included_raw.SMQ020.eq(2) & included_raw.SMQ040.isna()).sum()),
            "smoking_missing_n": int(analytic.smoking.isna().sum()),
            "diabetes_borderline_coded_no_diagnosed_diabetes_n": int(included_raw.DIQ010.eq(3).sum()),
            "prior_cvd_indeterminate_n": int(analytic.prior_cvd.isna().sum()),
            "prior_cvd_partial_unknown_and_no_yes_n": int((~cvd_raw.eq(1).any(axis=1) & ~cvd_raw.eq(2).all(axis=1)).sum()),
            "zero_systolic_readings_excluded": int(included_raw[SBPCOLS].eq(0).sum().sum()),
            "zero_diastolic_readings_excluded": int(included_raw[DBPCOLS].eq(0).sum().sum()),
            "all_nonmissing_dbp_readings_zero_n": int((included_raw[DBPCOLS].notna().any(axis=1) & included_raw[DBPCOLS].fillna(0).eq(0).all(axis=1)).sum()),
            "eligible_bilateral_abi_missing_n": int((eligible_raw.LEXLABPI.isna() | eligible_raw.LEXRABPI.isna()).sum()),
            "weights_sum": float(analytic.survey_weight.sum()),
            "all_survivors_followup_at_least120": bool(analytic.loc[analytic.MORTSTAT.eq(0), "PERMTH_EXM"].ge(120).all()),
        }
        assert analytic.age.eq(77).sum() == included_raw.RIDAGEYR.eq(77).sum()
        assert analytic.waist.isin([77, 99]).sum() == included_raw.BMXWAIST.isin([77, 99]).sum()
        assert analytic.loc[included_raw.SMQ020.eq(2), "smoking"].eq(0).all()
        assert analytic.loc[analytic.prior_cvd.eq(0)].index.isin(cvd_raw.index[cvd_raw.eq(2).all(axis=1)]).all()
    eligible = pd.concat(all_eligible, ignore_index=True)
    analytic = pd.concat(all_analytic, ignore_index=True)
    for frame in [eligible, analytic]:
        assert frame.SEQN.is_unique
        assert frame.survey_weight.gt(0).all()
        assert frame[["cvd_10y", "all_10y", "cvd_5y", "all_5y"]].notna().all().all()
        for col in ["SEQN", "SDMVSTRA", "SDMVPSU", "MORTSTAT", "UCOD", "PERMTH_EXM", "cvd_10y", "all_10y", "cvd_5y", "all_5y", "abi_included"]:
            frame[col] = frame[col].astype("Int64")
    assert analytic.abi_min.between(.2, 2.5).all() and analytic.abi_max.between(.2, 2.5).all()
    assert np.allclose(analytic.abi_range, analytic.abi_max - analytic.abi_min)
    assert analytic.abi_high_any.eq(analytic.abi_max.ge(1.4)).all()
    assert set(analytic.SEQN) == set(eligible.loc[eligible.abi_included.eq(1), "SEQN"])
    flow_frame = pd.DataFrame(flow)
    total = flow_frame.groupby(["stage_order", "stage"], as_index=False)[["n_before", "n_after", "excluded"]].sum()
    total["cycle"], total["split"] = "all", "all"
    flow_frame = pd.concat([flow_frame, total[flow_frame.columns]], ignore_index=True)
    strata = analytic.groupby(["split", "SDMVSTRA"], observed=True).SDMVPSU.nunique()
    audit = {
        "analysis_type": "Internal data construction and public provenance audit; not external peer review",
        "built_utc": datetime.now(timezone.utc).isoformat(), "cycles": cycle_audits,
        "eligible_n": len(eligible), "analytic_n": len(analytic),
        "split_n": analytic.groupby("split").size().to_dict(),
        "endpoint_counts": {key: int(analytic[key].sum()) for key in ["cvd_10y", "all_10y", "cvd_5y", "all_5y"]},
        "analytic_age77_retained": int(analytic.age.eq(77).sum()),
        "analytic_waist77_or99_retained": int(analytic.waist.isin([77, 99]).sum()),
        "missingness_analytic": analytic.isna().sum().astype(int).to_dict(),
        "design_strata_by_split": analytic.groupby("split").SDMVSTRA.nunique().to_dict(),
        "design_psu_counts_per_stratum": {f"{split}:{int(stratum)}": int(n) for (split, stratum), n in strata.items()},
        "assertions": {"unique_seqn": True, "no_missing_outcomes": True, "positive_weights": True,
            "valid_bilateral_abi": True, "age77_preserved": True, "waist77_99_preserved": True,
            "never_smokers_skip_logic": True, "unknown_cvd_not_zero": True},
        "transform_dictionary": {
            "continuous": "Age, BMI, waist, poverty ratio and pulse retain original numeric values; no generic 7/9/77/99 recoding.",
            "sex_race_education": "Sex 1/2, race 1-5, adult education 1-5; other responses missing. Nominal codes, not linear scores.",
            "blood_pressure": "Mean of all positive nonmissing measurements 1-4, including first. Zeros excluded; no arbitrary 77/99 deletion. Not identical to CDC reported-average BPXSAR/BPXDAR rule.",
            "diabetes": "DIQ010=1 -> 1; 2 (No) or 3 (Borderline) -> 0 (no reported diagnosed diabetes); 7/9/missing -> missing.",
            "hypertension": "BPQ020=1 -> 1, 2 -> 0; all other codes -> missing.",
            "prior_cvd": "Any MCQ160B-F=1 -> 1. All five equal 2 -> 0. No yes with at least one unknown/refusal/missing -> missing.",
            "smoking": "SMQ020=2 -> never (0), irrespective of structurally skipped SMQ040; SMQ020=1 and SMQ040=3 -> former (1); SMQ020=1 and SMQ040=1/2 -> current (2); otherwise missing.",
            "abi": "Both observed left/right ABI must fall within inclusive [0.2,2.5]. abi_min=min, abi_max=max, abi_range=max-min, abi_high_any=(max>=1.4), abi_low=(min<0.9).",
            "weights": "1999-2002: (2/3)*WTMEC4YR. 2003-2004: (1/3)*WTMEC2YR. Require positive weight.",
            "mortality": "NCHS 2019 fixed-width positions: SEQN 1-6, ELIGSTAT 15, MORTSTAT 16, UCOD 17-19, PERMTH_EXM 46-48 (one-based inclusive). UCOD stored as numeric 1-10.",
            "endpoints": "Death on/before 60 or 120 months. CVD=UCOD 1 or 5. Competing deaths retained as non-events. Survivors require >=120 months. Unknown cause deaths within horizon excluded; unknown causes after horizon do not prevent endpoint ascertainment.",
            "eligible": "Age>=40, positive pooled MEC weight, linkage eligible, known status/nonnegative exam follow-up, 10-year endpoint ascertainable, before ABI exclusions. abi_included identifies the analytic subset.",
        },
        "documentation": [
            "https://wwwn.cdc.gov/nchs/nhanes/tutorials/weighting.aspx",
            "https://wwwn.cdc.gov/nchs/data/nhanes/analyticguidelines/99-10-analytic-guidelines.pdf",
            "https://ftp.cdc.gov/pub/Health_Statistics/NCHS/datalinkage/linked_mortality/R_ReadInProgramAllSurveys.R",
            "https://www.cdc.gov/nchs/data/datalinkage/public-use-linked-mortality-files-data-dictionary.pdf",
        ],
        "software": {"python": sys.version, "pandas": pd.__version__, "numpy": np.__version__, "pyreadstat": pyreadstat.__version__},
        "build_script_sha256": sha256(Path(__file__)),
    }
    return analytic, eligible, flow_frame, audit


def main() -> None:
    parser = argparse.ArgumentParser(description=__doc__)
    parser.add_argument("--download", action="store_true")
    parser.add_argument("--verify-sources", action="store_true")
    args = parser.parse_args()
    for dirname in ["data", "results", "audit"]:
        (ROOT / dirname).mkdir(parents=True, exist_ok=True)
    manifest = prepare_sources(args.download, args.verify_sources)
    analytic, eligible, flow, audit = build()
    for frame, filename in [(analytic, "data/analytic.csv"), (eligible, "data/eligible.csv"), (flow, "results/flow.csv")]:
        frame.to_csv(ROOT / filename, index=False, float_format="%.12g")
    audit["output_sha256"] = {name: sha256(ROOT / name) for name in ["data/analytic.csv", "data/eligible.csv", "results/flow.csv"]}
    (ROOT / "results/data_audit.json").write_text(json.dumps(audit, indent=2, allow_nan=False), encoding="utf-8")
    manifest_wrapper = {"generated_utc": datetime.now(timezone.utc).isoformat(),
        "note": "Public CDC inputs. Local bytes are checksummed. Remote verification records, when present, compare complete re-fetched bytes with local bytes; these are not reconstructed historical retrieval timestamps.",
        "sources": manifest}
    (ROOT / "audit/source_manifest.json").write_text(json.dumps(manifest_wrapper, indent=2), encoding="utf-8")
    print(json.dumps({key: audit[key] for key in ["eligible_n", "analytic_n", "split_n", "endpoint_counts", "analytic_age77_retained", "analytic_waist77_or99_retained"]}, indent=2))
    print(flow.to_string(index=False))


if __name__ == "__main__":
    main()
```
