## Supplementary material for "Incremental value of bilateral ankle-brachial index for ten-year heart and cerebrovascular mortality prediction: an exploratory temporal benchmark in NHANES": Reproducible code, public-data manifests, aggregate results and reporting checklist: describe.py

```
"""Descriptive tables for the corrected exploratory ABI benchmark.

Run from any directory. All statistics are calculated from the rebuilt public data.
Fay replication in ABI category descriptions is conditional on domain membership.
"""
from pathlib import Path
import json
import numpy as np
import pandas as pd
from scipy.linalg import hadamard
from scipy.stats import t

ROOT = Path(__file__).resolve().parents[1]
OUT = ROOT / 'results'
DATA = ROOT / 'data'
df = pd.read_csv(DATA / 'analytic.csv')
eligible = pd.read_csv(DATA / 'eligible.csv')
NUM = {'age':'Age, years','bmi':'BMI, kg/m²','waist':'Waist, cm',
       'sbp':'Systolic BP, mmHg','dbp':'Diastolic BP, mmHg','pulse':'Pulse, beats/min',
       'poverty':'Family income-to-poverty ratio','abi_min':'Minimum ABI',
       'abi_range':'Absolute between-leg ABI difference'}
CAT = {'sex':{1:'Male',2:'Female'},
       'race':{1:'Mexican American',2:'Other Hispanic',3:'Non-Hispanic White',4:'Non-Hispanic Black',5:'Other / multiracial'},
       'education':{1:'Less than 9th grade',2:'9th–11th grade',3:'High school / GED',4:'Some college / AA',5:'College graduate or above'},
       'smoking':{0:'Never smoker',1:'Former smoker',2:'Current smoker'},
       'diabetes':{1:'Reported diagnosed diabetes'},'hypertension':{1:'Reported hypertension'},
       'prior_cvd':{1:'Reported prior cardiovascular disease'},'abi_low':{1:'Minimum ABI <0.90'},
       'abi_high_any':{1:'Either-leg ABI ≥1.40'}}

def avg(x,w):
    x,w=np.asarray(x,float),np.asarray(w,float)
    ok=np.isfinite(x)&np.isfinite(w)&(w>0)
    return float(np.average(x[ok],weights=w[ok])) if ok.any() else np.nan

def desc(d,col):
    x=d[col].to_numpy(float); w=d.survey_weight.to_numpy(float)
    m=avg(x,w)
    return m,np.sqrt(avg((x-m)**2,w))

rows=[]
for split,d in [('pooled',df),*list(df.groupby('split',sort=False))]:
    for col,label in NUM.items():
        mean,sd=desc(d,col)
        rows.append(dict(split=split,variable=col,label=label,kind='continuous',level='',n=len(d),
                         observed_n=int(d[col].notna().sum()),missing_n=int(d[col].isna().sum()),
                         count=np.nan,estimate=mean,sd=sd))
    for col,levels in CAT.items():
        for level,label in levels.items():
            z=d[col].eq(level).astype(float).where(d[col].notna())
            rows.append(dict(split=split,variable=col,label=label,kind='categorical',level=level,n=len(d),
                             observed_n=int(d[col].notna().sum()),missing_n=int(d[col].isna().sum()),
                             count=int(d[col].eq(level).sum()),estimate=avg(z,d.survey_weight),sd=np.nan))
    for col,label in [('cvd_10y','Heart/cerebrovascular death, 10 years'),('all_10y','All-cause death, 10 years'),
                      ('cvd_5y','Heart/cerebrovascular death, 5 years'),('all_5y','All-cause death, 5 years')]:
        rows.append(dict(split=split,variable=col,label=label,kind='outcome',level=1,n=len(d),
                         observed_n=len(d),missing_n=0,count=int(d[col].sum()),estimate=avg(d[col],d.survey_weight),sd=np.nan))
pd.DataFrame(rows).to_csv(OUT/'cohort_table.csv',index=False)

features=list(NUM)+['sex','race','education','smoking','diabetes','hypertension','prior_cvd','abi_high_any']
mis=[]
for cycle,d in df.groupby('cycle'):
    for col in features:
        mis.append(dict(cycle=cycle,variable=col,n=len(d),missing_n=int(d[col].isna().sum()),
                        missing_percent=100*d[col].isna().mean()))
pd.DataFrame(mis).to_csv(OUT/'missingness.csv',index=False)

def differences(a,b,comparison):
    result=[]
    for col,label in NUM.items():
        # ABI statistics cannot be defined for the excluded ABI group.
        ma,sa=desc(a,col);mb,sb=desc(b,col)
        den=np.sqrt((sa*sa+sb*sb)/2)
        result.append(dict(comparison=comparison,variable=col,label=label,kind='continuous',
                           group_a_mean=ma,group_b_mean=mb,smd=(mb-ma)/den if den>0 else np.nan))
    for col,levels in CAT.items():
        for level,label in levels.items():
            pa=avg(a[col].eq(level).astype(float).where(a[col].notna()),a.survey_weight)
            pb=avg(b[col].eq(level).astype(float).where(b[col].notna()),b.survey_weight)
            den=np.sqrt((pa*(1-pa)+pb*(1-pb))/2)
            result.append(dict(comparison=comparison,variable=col,label=label,kind='category',
                               group_a_mean=pa,group_b_mean=pb,smd=(pb-pa)/den if den>0 else np.nan))
    return result
pd.DataFrame(differences(df[df.split.eq('development')],df[df.split.eq('test')],'test_minus_development')).to_csv(OUT/'case_mix_shift.csv',index=False)
sel=pd.DataFrame(differences(eligible[eligible.abi_included.eq(1)],eligible[eligible.abi_included.eq(0)],'excluded_minus_included'))
sel=sel[~sel.variable.str.startswith('abi_')]
sel.to_csv(OUT/'selection_comparison.csv',index=False)

test=df[df.split.eq('test')].copy().reset_index(drop=True)
w=test.survey_weight.to_numpy(float)
strata=sorted(test.SDMVSTRA.unique())
assert len(strata)==15
H=hadamard(32)[:,list(range(1,15))+[16]]
assert np.all(H.sum(axis=0)==0) and np.array_equal(H.T@H,np.eye(15,dtype=int)*32)
assert len(np.unique(H,axis=0))==32
mult=np.ones((32,len(test)))
for j,st in enumerate(strata):
    ids=sorted(test.loc[test.SDMVSTRA.eq(st),'SDMVPSU'].unique())
    assert len(ids)==2
    for k,psu in enumerate(ids):
        idx=(test.SDMVSTRA.eq(st)&test.SDMVPSU.eq(psu)).to_numpy()
        mult[:,idx]=1+.5*H[:,j,None]*(-1 if k==0 else 1)
rw=mult*w[None,:]
category=pd.cut(test.abi_min,[.2,.9,1,1.1,1.4,2.500001],right=False,
                labels=['<0.90','0.90–<1.00','1.00–<1.10','1.10–<1.40','≥1.40'])
catrows=[]
for cat in category.cat.categories:
    mask=category.eq(cat).to_numpy(); y=test.cvd_10y.to_numpy()[mask]; ww=w[mask]
    n=int(mask.sum()); events=int(y.sum()); est=avg(y,ww)
    reps=np.array([avg(y,r[mask]) for r in rw])
    se=np.sqrt(np.mean((reps-est)**2)/.25)
    publish=n>=20 and events>=5
    catrows.append(dict(category=cat,n=n,events=events,weight_sum=ww.sum(),effective_n=ww.sum()**2/(ww@ww) if n else 0,
                        estimate=est if publish else np.nan,se=se if publish else np.nan,
                        lcl=max(0,est-t.ppf(.975,15)*se) if publish else np.nan,
                        ucl=min(1,est+t.ppf(.975,15)*se) if publish else np.nan,
                        suppressed=not publish,rule='Suppress risk if n<20 or target deaths<5; retain counts'))
pd.DataFrame(catrows).to_csv(OUT/'abi_categories.csv',index=False)

weight=[]
for cycle,d in df.groupby('cycle'):
    ww=d.survey_weight.to_numpy()
    for metric,value in {'n':len(d),'weight_sum':ww.sum(),'kish_effective_n':ww.sum()**2/(ww@ww),
                         'weight_min':ww.min(),'weight_p50':np.median(ww),'weight_max':ww.max(),
                         'strata':d.SDMVSTRA.nunique(),'stratum_psu_pairs':len(d[['SDMVSTRA','SDMVPSU']].drop_duplicates())}.items():
        weight.append(dict(cycle=cycle,metric=metric,value=value))
pd.DataFrame(weight).to_csv(OUT/'weight_diagnostics.csv',index=False)
summary={'analytic_n':len(df),'development_n':int(df.split.eq('development').sum()),'test_n':len(test),
         'primary_events':int(df.cvd_10y.sum()),'development_events':int(df.loc[df.split.eq('development'),'cvd_10y'].sum()),
         'test_events':int(test.cvd_10y.sum()),'test_weighted_event_rate':avg(test.cvd_10y,w),
         'pre_abi_eligible_n':len(eligible),'abi_excluded_n':int(eligible.abi_included.eq(0).sum()),
         'development_complete_cases':int(df.loc[df.split.eq('development'),features].notna().all(axis=1).sum()),
         'test_complete_cases':int(test[features].notna().all(axis=1).sum()),
         'minimum_abi_high_test_n':int(test.abi_min.ge(1.4).sum()),'either_leg_high_test_n':int(test.abi_high_any.sum()),
         'notes':['Weighted descriptives use available values per variable; missing counts are shown separately.',
                  'Kish effective sample size summarizes unequal weights only; it is not a design-effect-adjusted model sample size.',
                  'SMD is test minus development or excluded minus included, with pooled within-group SD; categories are separate indicators.',
                  'ABI category risk intervals use 32 Fay BRR replicates, rho=.5 and t15, bounded to [0,1].']}
(OUT/'descriptive_summary.json').write_text(json.dumps(summary,indent=2),encoding='utf-8')
print(json.dumps(summary,indent=2))
```
