## Supplementary material for "Incremental value of bilateral ankle-brachial index for ten-year heart and cerebrovascular mortality prediction: an exploratory temporal benchmark in NHANES": Reproducible code, public-data manifests, aggregate results and reporting checklist: make_figures.py

```
"""Publication-grade figure generation for revision_v2.
All numeric marks are derived from saved result tables; no prior-version numbers are used.
"""
from __future__ import annotations
import os, json, hashlib, math, warnings
from pathlib import Path
import numpy as np
import pandas as pd
import matplotlib
matplotlib.use('Agg')
import matplotlib.pyplot as plt
from matplotlib.lines import Line2D
from matplotlib.patches import Rectangle, FancyArrowPatch
from matplotlib.ticker import PercentFormatter, FuncFormatter

ROOT=Path(__file__).resolve().parents[1]
RES=ROOT/'results'; FIG=ROOT/'figures'; FIG.mkdir(exist_ok=True)
OUTMAN=FIG/'figure_manifest.json'
COLORS={'clinical_linear':'#244A64','clinical_flexible':'#79649C','clinical_abi':'#008C95','hgb_abi':'#C66530','reference':'#7A7A7A','sparse':'#B5BAC0','black':'#1b1b1b'}
LABELS={'clinical_linear':'Clinical linear','clinical_flexible':'Clinical flexible','clinical_abi':'Clinical + ABI','hgb_abi':'Gradient boosting + ABI','abi_min_only':'Clinical + minimum ABI','abi_min_range':'Clinical + minimum ABI + range'}
ORDER=['clinical_linear','clinical_flexible','clinical_abi','hgb_abi']
WIDTH=180/25.4
DPI=500
plt.rcParams.update({'font.family':'Arial','font.size':8.5,'axes.titlesize':9.5,'axes.labelsize':8.5,'legend.fontsize':7.2,'xtick.labelsize':7.5,'ytick.labelsize':7.5,'axes.linewidth':0.65,'figure.facecolor':'white','savefig.facecolor':'white','svg.fonttype':'none','pdf.fonttype':42})
manifest={'generated_by':str(Path(__file__).name),'width_mm':180,'png_dpi':DPI,'palette':COLORS,'figures':[],'checks':[]}

def rd(name,**kwargs): return pd.read_csv(RES/name,encoding='utf-8',**kwargs)
def sha(path):
 h=hashlib.sha256(); h.update(Path(path).read_bytes()); return h.hexdigest()
def data_info(files):
 out=[]
 for fn, cols in files:
  fp=RES/fn
  out.append({'file':fn,'sha256':sha(fp),'columns':cols})
 return out

def axstyle(ax):
 ax.spines['top'].set_visible(False); ax.spines['right'].set_visible(False)
 ax.spines['left'].set_linewidth(.65); ax.spines['bottom'].set_linewidth(.65)
 ax.grid(axis='y',color='#e8ecef',lw=.45,zorder=0)
 ax.set_axisbelow(True)

def panel_label(ax,label): ax.text(-0.12,1.06,label,transform=ax.transAxes,fontsize=11,fontweight='bold',va='top',ha='left',color=COLORS['black'])
def legend_handles(): return [Line2D([0],[0],color=COLORS[m],lw=1.8,label=LABELS[m]) for m in ORDER]
def savefig(fig,num,title,sources,panels,checks=None):
 stem=f'Figure{num:02d}_{title}'
 png=FIG/(stem+'.png'); svg=FIG/(stem+'.svg')
 fig.savefig(png,dpi=DPI,bbox_inches='tight',pad_inches=.06)
 fig.savefig(svg,bbox_inches='tight',pad_inches=.06)
 plt.close(fig)
 manifest['figures'].append({'id':f'Figure {num}','title':title,'png':png.name,'svg':svg.name,'png_sha256':sha(png),'svg_sha256':sha(svg),'source_tables':data_info(sources),'panels':panels,'checks':checks or []})

# helpers

def metric_row(df, model, metric, endpoint=None, analysis=None):
 d=df[df.model.eq(model)&df.metric.eq(metric)]
 if endpoint is not None: d=d[d.endpoint.eq(endpoint)]
 if analysis is not None: d=d[d.analysis.eq(analysis)]
 return d.iloc[0]
def contrast_row(df, contrast, metric, endpoint=None, analysis=None, domain=None):
 d=df[df.contrast.eq(contrast)&df.metric.eq(metric)]
 if endpoint is not None: d=d[d.endpoint.eq(endpoint)]
 if analysis is not None: d=d[d.analysis.eq(analysis)]
 if domain is not None: d=d[d.domain.eq(domain)]
 return d.iloc[0]
def ci_text(r, digits=3): return f"{r.estimate:.{digits}f} ({r.lcl:.{digits}f}-{r.ucl:.{digits}f})"
def num(x,d=3): return f"{float(x):.{d}f}"

# FIG 1 architecture
flow=rd('flow.csv')
pt=rd('predictions_test.csv')
fig=plt.figure(figsize=(WIDTH,5.0),constrained_layout=True)
gs=fig.add_gridspec(3,1,height_ratios=[1.4,.45,1.1],hspace=.15)
flow_labels={0:'Interviewed',1:'Age ≥40',2:'Positive MEC\nweight',3:'Linkage\neligible',4:'Known status /\nfollow-up',5:'10-year status\nknown',6:'Bilateral ABI\nobserved',7:'Both ABI legs\n0.20–2.50'}
ax=fig.add_subplot(gs[0,0]); ax.axis('off'); panel_label(ax,'A')
f_all=flow[flow.split.eq('all')].sort_values('stage_order').set_index('stage_order')
xs=[.02,.265,.51,.755]; bw=.22; bh=.32
for stage in range(8):
 row=0 if stage<4 else 1; col=stage if stage<4 else 7-stage
 x=xs[col]; y=.60 if row==0 else .10
 ax.add_patch(Rectangle((x,y),bw,bh,facecolor='#f3f6f8',edgecolor=COLORS['clinical_linear'],lw=.7))
 ax.text(x+bw/2,y+.215,flow_labels[stage],ha='center',va='center',fontsize=7.2)
 ax.text(x+bw/2,y+.065,f"n={int(f_all.loc[stage,'n_after']):,}",ha='center',va='center',fontsize=7.1,fontweight='bold')
# arrows follow stage order; lower row runs right-to-left
for col in range(3): ax.add_patch(FancyArrowPatch((xs[col]+bw,.76),(xs[col+1]-.006,.76),arrowstyle='-|>',mutation_scale=7,lw=.65,color=COLORS['reference']))
ax.add_patch(FancyArrowPatch((xs[3]+bw/2,.59),(xs[3]+bw/2,.43),arrowstyle='-|>',mutation_scale=7,lw=.65,color=COLORS['reference']))
for col in range(3,0,-1): ax.add_patch(FancyArrowPatch((xs[col],.255),(xs[col-1]+bw+.006,.255),arrowstyle='-|>',mutation_scale=7,lw=.65,color=COLORS['reference']))
ax=fig.add_subplot(gs[1,0]); ax.axis('off'); panel_label(ax,'B')
ax.text(.25,.67,'Development (1999–2002; two cycles)',transform=ax.transAxes,ha='center',fontsize=8,fontweight='bold',color=COLORS['clinical_linear'])
analysis_info=json.loads((RES/'analysis_manifest.json').read_text())
ax.text(.25,.27,f"n={analysis_info['development_n']:,}  |  events={analysis_info['development_events']}",transform=ax.transAxes,ha='center',fontsize=8)
ax.text(.74,.67,'Chronological evaluation (2003–04)',transform=ax.transAxes,ha='center',fontsize=8,fontweight='bold',color=COLORS['clinical_abi'])
ax.text(.74,.27,f"n={len(pt):,}  |  events={int(pt.cvd_10y.sum())}",transform=ax.transAxes,ha='center',fontsize=8)
ax=fig.add_subplot(gs[2,0]); ax.axis('off'); panel_label(ax,'C')
# Common preprocessing feeds four parallel model specifications, then shared evaluation.
ax.add_patch(Rectangle((.02,.34),.19,.34,facecolor='#f8fafb',edgecolor=COLORS['clinical_linear'],lw=.8))
ax.text(.115,.56,'Training-only\npreprocessing',ha='center',va='center',fontsize=7.2,fontweight='bold')
ax.text(.115,.405,'imputation +\nmissing indicators',ha='center',va='center',fontsize=6.7,color=COLORS['reference'])
model_nodes=[('Clinical linear',.79),('Clinical flexible',.57),('Clinical + ABI',.35),('Gradient boosting + ABI',.13)]
for label,y in model_nodes:
 ax.add_patch(Rectangle((.37,y),.28,.15,facecolor='#f8fafb',edgecolor=COLORS['clinical_abi'] if 'ABI' in label else COLORS['clinical_linear'],lw=.75))
 ax.text(.51,y+.075,label,ha='center',va='center',fontsize=7.2)
ax.plot([.29,.29],[.20,.86],color=COLORS['reference'],lw=.65); ax.plot([.72,.72],[.20,.86],color=COLORS['reference'],lw=.65)
ax.add_patch(FancyArrowPatch((.21,.51),(.29,.51),arrowstyle='-|>',mutation_scale=7,lw=.65,color=COLORS['reference']))
for _,y in model_nodes:
 ax.add_patch(FancyArrowPatch((.29,y+.075),(.37,y+.075),arrowstyle='-|>',mutation_scale=6,lw=.6,color=COLORS['reference']))
 ax.add_patch(FancyArrowPatch((.65,y+.075),(.72,y+.075),arrowstyle='-|>',mutation_scale=6,lw=.6,color=COLORS['reference']))
ax.add_patch(Rectangle((.79,.34),.19,.34,facecolor='#f8fafb',edgecolor=COLORS['clinical_abi'],lw=.8))
ax.add_patch(FancyArrowPatch((.72,.51),(.79,.51),arrowstyle='-|>',mutation_scale=7,lw=.65,color=COLORS['reference']))
ax.text(.885,.56,'Held-out test',ha='center',va='center',fontsize=7.2,fontweight='bold')
ax.text(.885,.405,'weighted ROC, PR,\ncalibration, DCA',ha='center',va='center',fontsize=6.7,color=COLORS['reference'])

savefig(fig,1,'study_architecture',[('flow.csv',list(flow.columns)),('predictions_test.csv',['cycle','SEQN','cvd_10y']),('analysis_manifest.json',['development_n','development_events'])],['A all-cycle sequential flow','B development and chronological evaluation sample/event counts','C shared preprocessing, parallel model specifications, and held-out evaluation'])


# FIG2 phenotype
fig,axs=plt.subplots(1,3,figsize=(WIDTH,3.6),constrained_layout=True)
abi=pt[['abi_min','survey_weight']].copy().dropna()
abi_edges=np.linspace(.3,2.1,37)
axs[0].hist(abi.abi_min,bins=abi_edges,weights=abi.survey_weight,density=True,color=COLORS['clinical_abi'],alpha=.82,edgecolor='white',lw=.3)
for x in [.9,1.4]: axs[0].axvline(x,color=COLORS['reference'],lw=.9,ls='--')
axs[0].set(xlabel='Minimum ABI (all observed values)',ylabel='Weighted density'); axs[0].set_xlim(.3,2.1); axstyle(axs[0]); panel_label(axs[0],'A')
cat=rd('abi_categories.csv'); x=np.arange(len(cat)); y=cat.estimate.to_numpy(); mask=cat.suppressed.to_numpy(dtype=bool)
for i,r in cat.iterrows():
 if bool(r.suppressed): pass
 else:
  col=COLORS['sparse'] if (r.n<30 or r.events<5 or '≥1.40' in str(r.category)) else COLORS['clinical_abi']
  m='o' if col!=COLORS['sparse'] else 'o'; fc='none' if col==COLORS['sparse'] else col
  axs[1].errorbar(i,r.estimate,yerr=[[r.estimate-r.lcl],[r.ucl-r.estimate]],fmt=m,color=col,mfc=fc,ms=4.8,capsize=2,lw=.9)
 axs[1].text(i,-.075,(f"n={int(r.n)}\ne={int(r.events)}\nsuppressed" if bool(r.suppressed) else f"n={int(r.n)}\ne={int(r.events)}"),ha='center',va='top',fontsize=5.7,color=COLORS['reference'] if bool(r.suppressed) else COLORS['black'])
axs[1].axhline(0,color=COLORS['reference'],lw=.55); axs[1].set_xticks(x,cat.category,rotation=30,ha='right',fontsize=7); axs[1].set_ylabel('Weighted 10-year CVD risk'); axs[1].set_ylim(0,max(.26,float(cat.ucl.max())*1.18)); axstyle(axs[1]); panel_label(axs[1],'B')
shift=rd('case_mix_shift.csv'); shift=shift.iloc[:]
# select continuous and first categorical indicators for readable full panel
s=shift.sort_values('smd').reset_index(drop=True); yy=np.arange(len(s)); cols=[COLORS['clinical_abi'] if abs(v)<.1 else COLORS['clinical_flexible'] for v in s.smd]
axs[2].barh(yy,s.smd,color=cols,alpha=.9); axs[2].axvline(0,color=COLORS['reference'],lw=.7); axs[2].axvline(.1,color=COLORS['reference'],lw=.45,ls='--'); axs[2].axvline(-.1,color=COLORS['reference'],lw=.45,ls='--'); axs[2].set_yticks(yy,s.label,fontsize=5.8); axs[2].set_xlabel('Standardized mean difference\n(test minus development)'); axstyle(axs[2]); panel_label(axs[2],'C')
savefig(fig,2,'population_phenotype',[('predictions_test.csv',['abi_min','survey_weight']),('abi_categories.csv',list(cat.columns)),('case_mix_shift.csv',list(shift.columns))],['A weighted ABI distribution','B risk by ABI category; tail risk suppressed and n/events shown','C categorical and continuous case-mix shift'])

# FIG3 benchmark
fig,axs=plt.subplots(1,3,figsize=(WIDTH,3.6),constrained_layout=True)
roc=rd('roc_curves.csv'); pr=rd('pr_curves.csv'); mm=rd('model_metrics.csv'); pc=rd('paired_contrasts.csv')
for m in ORDER:
 d=roc[roc.model.eq(m)].sort_values('fpr'); axs[0].plot(d.fpr,d.tpr,color=COLORS[m],lw=1.55,label=LABELS[m])
axs[0].plot([0,1],[0,1],ls='--',color=COLORS['reference'],lw=.7); axs[0].set(xlabel='False-positive rate',ylabel='Sensitivity',xlim=(0,1),ylim=(0,1)); axstyle(axs[0]); panel_label(axs[0],'A'); axs[0].legend(frameon=False,loc='lower right',fontsize=6.3)
for m in ORDER:
 d=pr[pr.model.eq(m)].sort_values('recall'); axs[1].plot(d.recall,d.precision,color=COLORS[m],lw=1.55,label=LABELS[m])
prev=float(np.average(pt.cvd_10y,weights=pt.survey_weight)); axs[1].axhline(prev,color=COLORS['reference'],ls='--',lw=.7); axs[1].text(.98,prev+.015,f'prevalence={prev:.1%}',ha='right',fontsize=6.2,color=COLORS['reference']); axs[1].set(xlabel='Recall',ylabel='Precision',xlim=(0,1),ylim=(0,1)); axstyle(axs[1]); panel_label(axs[1],'B')
# paired deltas AUROC and Brier for ABI vs flexible, flexible vs linear
rows=[]
for contrast in ['clinical_abi minus clinical_flexible','clinical_flexible minus clinical_linear']:
 for metric in ['auroc','brier']:
  r=contrast_row(pc,contrast,metric); rows.append({'label':contrast.split(' minus ')[0].replace('clinical_','')+'\nvs '+contrast.split(' minus ')[1].replace('clinical_',''),'metric':metric,'estimate':r.estimate,'lcl':r.lcl,'ucl':r.ucl,'model_a':r.model_a,'model_b':r.model_b})
# two mini axes in third cell
axs[2].axis('off'); panel_label(axs[2],'C')
for j,metric in enumerate(['auroc','brier']):
 sub=pd.DataFrame([r for r in rows if r['metric']==metric]); axins=axs[2].inset_axes([.04,.55-j*.50,.90,.31]); yy=np.arange(len(sub)); axins.axvline(0,color=COLORS['reference'],lw=.65); axins.errorbar(sub.estimate,yy,xerr=[sub.estimate-sub.lcl,sub.ucl-sub.estimate],fmt='o',color=COLORS['clinical_abi'],mfc='white',ms=4,capsize=2,lw=.8); axins.set_yticks(yy,sub.label,fontsize=6); axins.set_title('Paired Δ '+metric.upper()+' (test)',fontsize=8,loc='left'); axins.set_xlabel('Δ AUROC (positive favours first)' if metric=='auroc' else 'Δ Brier (negative favours first)',fontsize=5.8,labelpad=1); axins.tick_params(axis='x',labelsize=6); axins.tick_params(axis='y',labelsize=5.6); axstyle(axins)
savefig(fig,3,'benchmark',[('roc_curves.csv',list(roc.columns)),('pr_curves.csv',list(pr.columns)),('model_metrics.csv',list(mm.columns)),('paired_contrasts.csv',list(pc.columns))],['A weighted ROC curves','B weighted PR curves with prevalence reference','C paired AUROC and Brier contrasts'])

# FIG4 calibration
cal=rd('calibration_bins.csv'); risk=rd('risk_distributions.csv')
fig,axs=plt.subplots(1,3,figsize=(WIDTH,3.6),constrained_layout=True)
for ax,m in zip(axs,ORDER[:3]):
 d=cal[cal.model.eq(m)].copy(); d=d[~d.suppressed]
 ax.plot([0,.4],[0,.4],color=COLORS['reference'],ls='--',lw=.7)
 ax.errorbar(d.mean_predicted,d.observed,yerr=[d.observed-d.lcl,np.minimum(d.ucl,.4)-d.observed],fmt='o',color=COLORS[m],mfc='white',ms=4,capsize=2,lw=.8)
 clipped=d[d.ucl.gt(.4)]; ax.scatter(clipped.mean_predicted,np.full(len(clipped),.39),marker='^',s=22,color=COLORS[m],zorder=4)
 ax.set(xlim=(0,.4),ylim=(0,.4),xlabel='Mean predicted risk',ylabel='Observed weighted risk'); axstyle(ax)
 r=metric_row(mm,m,'citl'); s=metric_row(mm,m,'calibration_slope'); ax.text(.03,.96,f"CITL {r.estimate:.3f}\nSlope {s.estimate:.2f}",transform=ax.transAxes,va='top',fontsize=6.6,color=COLORS['reference'])
 panel_label(ax,['A','B','C'][axs.tolist().index(ax)] if False else '')
# set panel letters
for lab,ax in zip('ABC',axs): panel_label(ax,lab); ax.set_title(LABELS[ORDER[list(axs).index(ax)]],fontsize=8.5,loc='left')
savefig(fig,4,'calibration',[('calibration_bins.csv',list(cal.columns)),('model_metrics.csv',['model','metric','estimate','lcl','ucl'])],['A clinical linear calibration','B clinical flexible calibration','C clinical + ABI calibration'])

# FIG5 DCA
D=rd('decision_curves.csv'); DD=rd('decision_differences.csv')
fig,axs=plt.subplots(1,3,figsize=(WIDTH,3.6),constrained_layout=True)
for m in ORDER:
 d=D[D.model.eq(m)]; axs[0].plot(d.threshold,d.estimate*1000,color=COLORS[m],lw=1.45,label=LABELS[m]); axs[0].fill_between(d.threshold,d.lcl*1000,d.ucl*1000,color=COLORS[m],alpha=.08)
for m,ls in [('treat_all','--'),('treat_none',':')]:
 d=D[D.model.eq(m)]; axs[0].plot(d.threshold,d.estimate*1000,color=COLORS['reference'],ls=ls,lw=.8,label=LABELS.get(m,m.replace('_',' ')))
axs[0].set(xlabel='Threshold probability',ylabel='Net benefit per 1,000',xlim=(.01,.30)); axs[0].set_ylim(-5, 40); axstyle(axs[0]); panel_label(axs[0],'A'); axs[0].legend(frameon=True,framealpha=.92,facecolor='white',edgecolor='none',fontsize=5.7,ncol=1,loc='upper right')
for j,contrast in enumerate(['clinical_abi minus clinical_flexible','hgb_abi minus clinical_abi']):
 d=DD[DD.contrast.eq(contrast)]; axs[j+1].plot(d.threshold,d.estimate_per_1000,color=COLORS['clinical_abi'] if j==0 else COLORS['clinical_flexible'],lw=1.45); axs[j+1].fill_between(d.threshold,d.lcl_per_1000,d.ucl_per_1000,color=COLORS['clinical_abi'] if j==0 else COLORS['clinical_flexible'],alpha=.15); axs[j+1].axhline(0,color=COLORS['reference'],lw=.65); axs[j+1].set(xlabel='Threshold probability',ylabel='Paired Δ net benefit / 1,000',xlim=(.01,.30)); axs[j+1].set_title({'clinical_abi minus clinical_flexible':'Clinical + ABI minus clinical flexible','hgb_abi minus clinical_abi':'Boosting + ABI minus clinical + ABI'}[contrast],fontsize=7.0,loc='left'); axstyle(axs[j+1]); panel_label(axs[j+1],['B','C'][j])
savefig(fig,5,'decision_relevance',[('decision_curves.csv',list(D.columns)),('decision_differences.csv',list(DD.columns))],['A absolute decision curves (net benefit clipped at 40 per 1,000)','B clinical + ABI minus clinical flexible','C boosting + ABI minus clinical + ABI'])

# FIG6 ABI increment
AM=rd('ablation_metrics.csv'); AC=rd('ablation_contrasts.csv'); PS=rd('permutation_summary.csv'); AP=rd('ablation_predictions.csv')
fig,axs=plt.subplots(1,3,figsize=(WIDTH,3.6),constrained_layout=True)
# A paired ablations AUROC + Brier
sub=AM[AM.metric.isin(['auroc','brier'])].copy(); models=['clinical_flexible','abi_min_only','abi_min_range','clinical_abi']; ypos=np.arange(len(models));
for j,metric in enumerate(['auroc','brier']):
 axs[0].axis('off'); axin=axs[0].inset_axes([.10,.54-j*.50,.87,.31]); vals=[]; labels=[]
 for m in models:
  r=metric_row(AM,m,metric); vals.append(r.estimate); labels.append(LABELS.get(m,m))
 axin.barh(np.arange(len(models)),vals,color=[COLORS.get(m,COLORS['reference']) for m in models],alpha=.9); axin.set_yticks(np.arange(len(models)),labels,fontsize=5.8); axin.set_title(metric.upper(),loc='left',fontsize=8); axstyle(axin)
 panel_label(axs[0],'A')
# B grouped permutation
ps=PS[PS.model.eq('clinical_abi')].sort_values('auroc_loss_mean'); y=np.arange(len(ps)); axs[1].errorbar(ps.auroc_loss_mean,y,xerr=ps.auroc_loss_std,fmt='o',color=COLORS['clinical_abi'],mfc='white',capsize=2,lw=.85); axs[1].axvline(0,color=COLORS['reference'],lw=.65); axs[1].set_yticks(y,ps.group,fontsize=6.5); axs[1].set_xlabel('AUROC loss after grouped permutation'); axstyle(axs[1]); panel_label(axs[1],'B')
# C risk change distribution by individual
long=[]
for m in ['abi_min_only','abi_min_range','clinical_abi']:
 long.append(pd.DataFrame({'model':m,'delta':AP[m]-AP['clinical_flexible']}))
long=pd.concat(long,ignore_index=True)
for m,ls in [('abi_min_only','-'),('abi_min_range','--'),('clinical_abi','-')]:
 d=long[long.model.eq(m)].delta; axs[2].hist(d,bins=np.linspace(-.03,.03,25),histtype='step',lw=1.3,ls=ls,color=COLORS.get(m,COLORS['reference']),label=LABELS.get(m,m))
axs[2].axvline(0,color=COLORS['reference'],lw=.65); axs[2].set(xlabel='Predicted risk change',ylabel='Participants'); axs[2].legend(frameon=False,fontsize=6.2); axstyle(axs[2]); panel_label(axs[2],'C')
savefig(fig,6,'abi_increment',[('ablation_metrics.csv',list(AM.columns)),('permutation_summary.csv',list(PS.columns)),('ablation_predictions.csv',list(AP.columns))],['A ABI ablation performance','B grouped permutation importance','C individual predicted-risk shifts'])

# FIG7 robustness
SD=rd('subgroup_differences.csv'); SM=rd('sensitivity_metrics.csv'); SC=rd('sensitivity_contrasts.csv')
fig,axs=plt.subplots(1,3,figsize=(WIDTH,4.0),constrained_layout=True)
sub=SD[(SD.metric.eq('auroc'))&(SD.contrast.eq('clinical_abi minus clinical_flexible'))].copy(); order=['Age 40-64','Age 65+','Male','Female','No diabetes','Diabetes','No prior CVD','Prior CVD','ABI <0.9','ABI >=0.9']; sub['ord']=sub.domain.map({v:i for i,v in enumerate(order)}); sub=sub.sort_values('ord'); y=np.arange(len(sub)); axs[0].axvline(0,color=COLORS['reference'],lw=.65); axs[0].errorbar(sub.estimate,y,xerr=[sub.estimate-sub.lcl,sub.ucl-sub.estimate],fmt='o',color=COLORS['clinical_abi'],mfc='white',ms=4,capsize=2,lw=.8); axs[0].set_yticks(y,[f"{r.domain} (n={int(r.n)}, e={int(r.events)})" for _,r in sub.iterrows()],fontsize=6); axs[0].set_xlabel('Paired Δ AUROC'); axs[0].invert_yaxis(); axstyle(axs[0]); panel_label(axs[0],'A')
# B endpoint sensitivity contrast ABI-fx flexible for AUROC across endpoints
srows=[]
for ep in ['cvd_5y','all_5y','all_10y','cvd_10y']:
 d=SC[(SC.endpoint.eq(ep))&(SC.metric.eq('auroc'))&(SC.contrast.eq('clinical_abi minus clinical_flexible'))&(SC.analysis.eq('outcome_sensitivity'))]
 if len(d): srows.append(d.iloc[0])
srows=pd.DataFrame(srows); y=np.arange(len(srows)); axs[1].axvline(0,color=COLORS['reference'],lw=.65); axs[1].errorbar(srows.estimate,y,xerr=[srows.estimate-srows.lcl,srows.ucl-srows.estimate],fmt='o',color=COLORS['clinical_abi'],mfc='white',capsize=2,lw=.8); axs[1].set_yticks(y,srows.endpoint.map({'cvd_5y':'CVD 5-year','all_5y':'All-cause 5-year','all_10y':'All-cause 10-year','cvd_10y':'CVD 10-year'}),fontsize=6.5); axs[1].set_xlabel('Paired Δ AUROC (ABI minus flexible)'); axs[1].invert_yaxis(); axstyle(axs[1]); panel_label(axs[1],'B')
# C model metric across endpoint (AUROC)
for ep in ['cvd_5y','all_5y','all_10y','cvd_10y']:
 d=SM[(SM.endpoint.eq(ep))&(SM.analysis.eq('outcome_sensitivity'))&(SM.metric.eq('auroc'))]
 if len(d):
  axs[2].plot(d.model.map({m:i for i,m in enumerate(ORDER)}),d.estimate,'o-',lw=1.0,label={'cvd_5y':'CVD 5-year','all_5y':'All-cause 5-year','all_10y':'All-cause 10-year','cvd_10y':'CVD 10-year'}[ep])
axs[2].set_xticks(range(4),[LABELS[m] for m in ORDER],rotation=35,ha='right',fontsize=5.8); axs[2].set_ylabel('Weighted AUROC'); axs[2].legend(frameon=False,fontsize=6); axstyle(axs[2]); panel_label(axs[2],'C')
savefig(fig,7,'robustness',[('subgroup_differences.csv',list(SD.columns)),('sensitivity_metrics.csv',list(SM.columns)),('sensitivity_contrasts.csv',list(SC.columns))],['A exploratory subgroup paired contrasts','B endpoint sensitivity paired contrasts','C model discrimination across endpoints'])

# FIG8 uncertainty and reproducibility
RE=rd('replicate_estimates.csv');
fig,axs=plt.subplots(1,3,figsize=(WIDTH,3.8),constrained_layout=True)
# A paired replicate scatter: derive matched replicate deltas from saved long table
r=RE[(RE.endpoint.eq('cvd_10y'))&(RE.analysis.eq('primary'))&(RE.domain.eq('All participants'))&(RE.metric.eq('auroc'))]
piv=r.pivot(index='replicate',columns='model',values='estimate').dropna(); axs[0].scatter(piv.clinical_flexible,piv.clinical_abi,s=9,color=COLORS['clinical_abi'],alpha=.65,edgecolors='none'); lim=[min(piv.min().min(),.75),max(piv.max().max(),.9)]; axs[0].plot(lim,lim,ls='--',color=COLORS['reference'],lw=.65); axs[0].set(xlabel='Flexible clinical replicate AUROC',ylabel='Clinical + ABI replicate AUROC'); axstyle(axs[0]); panel_label(axs[0],'A')
# B event concentration by predicted decile, using clinical ABI
pt2=pt.copy(); pt2['decile']=pd.qcut(pt2.clinical_abi,10,labels=False,duplicates='drop'); dec=pt2.groupby('decile',observed=True).agg(n=('SEQN','size'),events=('cvd_10y','sum'),weighted_events=('survey_weight',lambda x: np.nan)).reset_index(); # weighted event count computed from group
we=pt2.groupby('decile',observed=True).apply(lambda g: float((g.survey_weight*g.cvd_10y).sum()),include_groups=False); dec['weighted_events']=dec.decile.map(we); dec['weighted_event_share']=100*dec.weighted_events/dec.weighted_events.sum(); axs[1].bar(dec.decile+1,dec.weighted_event_share,color=COLORS['clinical_abi'],alpha=.85); axs[1].set(xlabel='Clinical + ABI predicted-risk decile',ylabel='Share of weighted CVD events (%)',xticks=np.arange(1,11)); axstyle(axs[1]); panel_label(axs[1],'B')
# C claim-to-test matrix (status labels derived from paired deltas)
claims=['ABI-stratified risk','Incremental AUROC','Incremental Brier','Flexible model comparison']; statuses=[]
ra=contrast_row(pc,'clinical_abi minus clinical_flexible','auroc'); rb=contrast_row(pc,'clinical_abi minus clinical_flexible','brier'); rf=contrast_row(pc,'hgb_abi minus clinical_flexible','auroc'); statuses=['descriptive phenotype',('uncertain (CI crosses 0)' if ra.lcl<=0<=ra.ucl else 'conditional CI excludes 0'),('uncertain (CI crosses 0)' if rb.lcl<=0<=rb.ucl else 'conditional CI excludes 0'),'exploratory comparison']
axs[2].axis('off'); panel_label(axs[2],'C'); axs[2].set_xlim(0,1); axs[2].set_ylim(0,len(claims)+1)
for i,(c,s) in enumerate(zip(claims,statuses)):
 y=len(claims)-i-.3; col=COLORS['clinical_abi'] if s.startswith('observed') else COLORS['reference']; axs[2].add_patch(Rectangle((.03,y-.35),.94,.65,facecolor='#f8fafb',edgecolor='#d3dadd',lw=.5)); axs[2].text(.06,y+.10,c,fontsize=6.2,fontweight='bold',va='center'); axs[2].text(.06,y-.13,s,fontsize=5.9,ha='left',va='center',color=col)
axs[2].text(.03,.18,'Statuses summarize executed result tables; they are not peer review.',fontsize=6.4,color=COLORS['reference'])
savefig(fig,8,'uncertainty',[('replicate_estimates.csv',list(RE.columns)),('predictions_test.csv',['SEQN','clinical_abi','cvd_10y','survey_weight']),('paired_contrasts.csv',list(pc.columns))],['A paired replicate AUROC distribution','B weighted events by predicted-risk decile','C claim-to-test evidence matrix'])

# SUPPLEMENTARY S1 flow detail
fig,ax=plt.subplots(figsize=(WIDTH,4.8),constrained_layout=True); f=flow.copy(); f['label']=f.stage.str.replace('_',' ',regex=False); f=f.sort_values(['split','stage_order']); ypos=[]; names=[]; vals=[]
for j,(split,g) in enumerate(f.groupby('split',sort=False)):
 for i,(_,r) in enumerate(g.iterrows()):
  cycle_label={'1999-2000':'1999–2000','2001-2002':'2001–2002','2003-2004':'2003–04','all':'all cycles'}.get(r.cycle,r.cycle)
  names.append(f"{split} ({cycle_label}): {r.label.replace('_',' ').replace('abi','ABI').replace('0 2 to 2 5','0.20–2.50')}"); vals.append(r.n_after); ypos.append(len(f)-len(names))
ax.barh(ypos,vals,color=COLORS['clinical_linear']); ax.set_yticks(ypos,names,fontsize=6.0); ax.set_xlabel('Participants retained'); ax.invert_yaxis(); ax.xaxis.set_major_formatter(FuncFormatter(lambda x,pos:f'{int(x):,}')); axstyle(ax); panel_label(ax,'A'); savefig(fig,1,'supp_flow',[('flow.csv',list(f.columns))],['Full sequential attrition by split'])
# Rename generated file to S1
manifest['figures'][-1]['id']='Supplementary Figure S1';
for ext in ['png','svg']:
 src=FIG/f'Figure01_supp_flow.{ext}'; dst=FIG/f'Supplementary_S1_flow.{ext}'; src.replace(dst); manifest['figures'][-1][ext]=dst.name; manifest['figures'][-1][ext+'_sha256']=sha(dst)

# S2 missingness
fig,ax=plt.subplots(figsize=(WIDTH,4.2),constrained_layout=True); mis=rd('missingness.csv'); piv=mis.pivot(index='variable',columns='cycle',values='missing_percent').fillna(0); piv=piv.loc[piv.mean(axis=1).sort_values(ascending=True).index]; piv.plot.barh(ax=ax,color=[COLORS['clinical_linear'],COLORS['clinical_abi'],COLORS['clinical_flexible']],width=.82); ax.set_yticks(np.arange(len(piv)),[{'poverty':'Family income-to-poverty ratio','dbp':'Diastolic blood pressure','sbp':'Systolic blood pressure','pulse':'Pulse','waist':'Waist circumference','bmi':'Body mass index','prior_cvd':'Prior CVD','hypertension':'Hypertension','education':'Education','smoking':'Smoking','diabetes':'Diabetes','sex':'Sex','race':'Race','age':'Age','abi_range':'ABI range','abi_min':'Minimum ABI','abi_high_any':'Either-leg ABI ≥1.40'}.get(v,v.replace('_',' ').title()) for v in piv.index],fontsize=6.2); ax.set_xlabel('Missing predictors (%)'); ax.xaxis.set_major_formatter(PercentFormatter(100)); ax.legend(frameon=False,fontsize=6.3,title='Cycle',title_fontsize=7); axstyle(ax); panel_label(ax,'A'); savefig(fig,2,'supp_missingness',[('missingness.csv',list(mis.columns))],['Predictor missingness by cycle']); manifest['figures'][-1]['id']='Supplementary Figure S2';
for ext in ['png','svg']:
 src=FIG/f'Figure02_supp_missingness.{ext}'; dst=FIG/f'Supplementary_S2_missingness.{ext}'; src.replace(dst); manifest['figures'][-1][ext]=dst.name; manifest['figures'][-1][ext+'_sha256']=sha(dst)
# S3 weight diagnostics
fig,axs=plt.subplots(1,2,figsize=(WIDTH,3.6),constrained_layout=True); wd=rd('weight_diagnostics.csv'); n=wd[wd.metric.eq('n')]; ws=wd[wd.metric.eq('weight_sum')]; axs[0].bar(n.cycle,n.value,color=COLORS['clinical_linear']); axs[0].set_ylabel('Participants'); axs[0].tick_params(axis='x',rotation=35); axstyle(axs[0]); panel_label(axs[0],'A'); axs[1].bar(ws.cycle,ws.value/1e6,color=COLORS['clinical_abi']); axs[1].set_ylabel('Survey-weight sum (millions)'); axs[1].tick_params(axis='x',rotation=35); axstyle(axs[1]); panel_label(axs[1],'B'); savefig(fig,3,'supp_weights',[('weight_diagnostics.csv',list(wd.columns))],['A cycle sample counts','B cycle survey-weight sums']); manifest['figures'][-1]['id']='Supplementary Figure S3';
for ext in ['png','svg']:
 src=FIG/f'Figure03_supp_weights.{ext}'; dst=FIG/f'Supplementary_S3_weights.{ext}'; src.replace(dst); manifest['figures'][-1][ext]=dst.name; manifest['figures'][-1][ext+'_sha256']=sha(dst)
# S4 full calibration
fig,ax=plt.subplots(figsize=(WIDTH,4.2),constrained_layout=True); 
for m in ORDER[:3]:
 d=cal[(cal.model.eq(m))&(~cal.suppressed)]; ax.errorbar(d.mean_predicted,d.observed,yerr=[d.observed-d.lcl,d.ucl-d.observed],fmt='o-',ms=3.4,color=COLORS[m],mfc='white',capsize=1.5,lw=.75,label=LABELS[m])
ax.plot([0,1],[0,1],ls='--',color=COLORS['reference'],lw=.65); ax.set(xlim=(0,1),ylim=(0,1),xlabel='Mean predicted risk',ylabel='Observed weighted risk'); axstyle(ax); ax.legend(frameon=False,fontsize=6.5); panel_label(ax,'A'); savefig(fig,4,'supp_calibration_full',[('calibration_bins.csv',list(cal.columns))],['Full-scale calibration across supported bins']); manifest['figures'][-1]['id']='Supplementary Figure S4';
for ext in ['png','svg']:
 src=FIG/f'Figure04_supp_calibration_full.{ext}'; dst=FIG/f'Supplementary_S4_calibration_full.{ext}'; src.replace(dst); manifest['figures'][-1][ext]=dst.name; manifest['figures'][-1][ext+'_sha256']=sha(dst)
# S5 grouped permutation diagnostics
fig,axs=plt.subplots(1,2,figsize=(WIDTH,3.8),constrained_layout=True); pi=rd('permutation_importance.csv'); pi=pi[pi.model.eq('clinical_abi')].copy(); psm=pi.groupby('group').agg(auroc_loss=('auroc_loss','mean'),auroc_sd=('auroc_loss','std'),brier_increase=('brier_increase','mean'),brier_sd=('brier_increase','std')).sort_values('auroc_loss'); y=np.arange(len(psm)); axs[0].errorbar(psm.auroc_loss,y,xerr=psm.auroc_sd,fmt='o',color=COLORS['clinical_abi'],mfc='white',capsize=2,lw=.8); axs[0].set_yticks(y,psm.index,fontsize=6.5); axs[0].set_xlabel('AUROC loss'); axstyle(axs[0]); panel_label(axs[0],'A'); axs[1].errorbar(psm.brier_increase,y,xerr=psm.brier_sd,fmt='o',color=COLORS['clinical_flexible'],mfc='white',capsize=2,lw=.8); axs[1].axvline(0,color=COLORS['reference'],lw=.65); axs[1].set_yticks(y,psm.index,fontsize=6.5); axs[1].set_xlabel('Brier increase'); axstyle(axs[1]); panel_label(axs[1],'B'); savefig(fig,5,'supp_permutation',[('permutation_importance.csv',list(pi.columns)),('permutation_summary.csv',list(PS.columns))],['A repeat-level grouped AUROC loss','B repeat-level grouped Brier change']); manifest['figures'][-1]['id']='Supplementary Figure S5';
for ext in ['png','svg']:
 src=FIG/f'Figure05_supp_permutation.{ext}'; dst=FIG/f'Supplementary_S5_permutation.{ext}'; src.replace(dst); manifest['figures'][-1][ext]=dst.name; manifest['figures'][-1][ext+'_sha256']=sha(dst)
# S6 complete-case sensitivity
fig,ax=plt.subplots(figsize=(WIDTH,4.2),constrained_layout=True); sm=SM[(SM.metric.eq('auroc'))&(SM.endpoint.eq('cvd_10y'))]; analyses=sm.analysis.drop_duplicates().tolist(); xpos=np.arange(len(analyses));
for i,a in enumerate(analyses):
 for m in ['clinical_flexible','clinical_abi']:
  d=sm[(sm.analysis.eq(a))&(sm.model.eq(m))]
  if len(d):
   r=d.iloc[0]; ax.errorbar(i+(-.12 if m=='clinical_flexible' else .12),r.estimate,yerr=[[r.estimate-r.lcl],[r.ucl-r.estimate]],fmt='o',color=COLORS[m],mfc='white',capsize=2,lw=.8)
ax.set_xticks(xpos,[{'unweighted_refit':'Unweighted refit','complete_case':'Complete case','complete_case_original_models':'Complete case; original models'}.get(a,a.replace('_',' ').title()) for a in analyses],rotation=25,ha='right',fontsize=6.5); ax.set_ylabel('Weighted AUROC'); ax.legend(handles=[Line2D([0],[0],marker='o',color=COLORS['clinical_flexible'],mfc='white',lw=0,label=LABELS['clinical_flexible']),Line2D([0],[0],marker='o',color=COLORS['clinical_abi'],mfc='white',lw=0,label=LABELS['clinical_abi'])],frameon=False,fontsize=6.5); axstyle(ax); panel_label(ax,'A'); savefig(fig,6,'supp_sensitivity',[('sensitivity_metrics.csv',list(SM.columns))],['CVD 10-year AUROC across complete-case and weighting sensitivities']); manifest['figures'][-1]['id']='Supplementary Figure S6';
for ext in ['png','svg']:
 src=FIG/f'Figure06_supp_sensitivity.{ext}'; dst=FIG/f'Supplementary_S6_sensitivity.{ext}'; src.replace(dst); manifest['figures'][-1][ext]=dst.name; manifest['figures'][-1][ext+'_sha256']=sha(dst)

# Programmatic QA: all deliverables are non-empty, dimensions and no NaN/Inf in plotted source tables.
for rec in manifest['figures']:
 for key in ['png','svg']:
  fp=FIG/rec[key]; rec.setdefault('qa',{})[key]={'exists':fp.exists(),'bytes':fp.stat().st_size if fp.exists() else 0}
  if not fp.exists() or fp.stat().st_size<1000: raise RuntimeError(f'Empty figure: {fp}')
for fn in ['flow.csv','abi_categories.csv','model_metrics.csv','paired_contrasts.csv','roc_curves.csv','pr_curves.csv','calibration_bins.csv','decision_curves.csv','decision_differences.csv','ablation_metrics.csv','permutation_summary.csv','ablation_predictions.csv','subgroup_differences.csv','sensitivity_metrics.csv','sensitivity_contrasts.csv','replicate_estimates.csv','predictions_test.csv','missingness.csv','weight_diagnostics.csv','permutation_importance.csv']:
 d=rd(fn)
 nums=d.select_dtypes(include=[np.number]); bad=int(np.isinf(nums.to_numpy()).sum()+np.isnan(nums.to_numpy()).sum())
 manifest['checks'].append({'table':fn,'rows':int(len(d)),'numeric_nan_inf':bad})
 if bad: warnings.warn(f'{fn} has {bad} NaN/Inf (expected if suppressed cells are encoded)')
manifest['figure_count']=len(manifest['figures']); manifest['main_figure_count']=8; manifest['supplement_figure_count']=6
manifest['scalar_provenance']={
 'Figure 1':{'flow counts':'flow.csv split=all, n_after by stage_order','development counts':'analysis_manifest.json development_n/development_events','evaluation counts':'unique rows and cvd_10y sum in predictions_test.csv'},
 'Figure 2':{'weighted ABI distribution':'predictions_test.csv abi_min weighted by survey_weight','category risks and n/events':'abi_categories.csv estimate/lcl/ucl/n/events; tail estimate suppressed in source','case mix':'case_mix_shift.csv smd'},
 'Figure 3':{'curves':'roc_curves.csv and pr_curves.csv','PR baseline':'weighted average of cvd_10y using survey_weight in predictions_test.csv','paired estimates and intervals':'paired_contrasts.csv estimate/lcl/ucl'},
 'Figure 4':{'calibration bins':'calibration_bins.csv mean_predicted/observed/lcl/ucl','CITL and slope':'model_metrics.csv estimate by metric'},
 'Figure 5':{'absolute and paired decision curves':'decision_curves.csv and decision_differences.csv; net benefit multiplied by 1000'},
 'Figure 6':{'ablation scores':'ablation_metrics.csv','permutation summaries':'permutation_summary.csv; repeat SD is permutation variability','risk shifts':'ablation_predictions.csv paired row differences vs clinical_flexible'},
 'Figure 7':{'subgroups':'subgroup_differences.csv','endpoint metrics and contrasts':'sensitivity_metrics.csv and sensitivity_contrasts.csv'},
 'Figure 8':{'paired replicate AUROC points':'replicate_estimates.csv, BRR replicate rows pivoted by replicate ID','weighted target-death percentage by decile':'predictions_test.csv; qcut forms ten approximately equal-count clinical_abi predicted-risk groups (1 lowest to 10 highest); bars show each group weighted cvd_10y sum as a percentage of the total weighted cvd_10y sum','claim statuses':'paired_contrasts.csv estimates and confidence interval crossing zero'},
 'Supplementary Figures S1-S6':{'flow':'flow.csv','missingness':'missingness.csv','weights':'weight_diagnostics.csv','calibration':'calibration_bins.csv','permutation':'permutation_importance.csv repeat-level grouped permutation values','sensitivity':'sensitivity_metrics.csv'}
}
OUTMAN.write_text(json.dumps(manifest,indent=2,ensure_ascii=False),encoding='utf-8')
print(json.dumps({'figures':len(manifest['figures']),'out':str(OUTMAN)},ensure_ascii=False))
```
