## Supplementary material for "Incremental value of bilateral ankle-brachial index for ten-year heart and cerebrovascular mortality prediction: an exploratory temporal benchmark in NHANES": Reproducible code, public-data manifests, aggregate results and reporting checklist: repro_check.py

```
"""Internal numerical audit, independent of analyze.py's metric/BRR functions.

Reload all serialized models, reproduce predictions (including the strict high-
ABI transformation), verify raw source hashes, and independently calculate
weighted AUROC, average precision, Brier, observed/predicted risk and Fay-BRR
intervals. Calibration point estimates use a separate Newton implementation.
This audit does not retrain models, establish clinical validity, or constitute
external peer review. Run with the same dependency versions as analysis.
"""
from __future__ import annotations
import os
for name in ("OMP_NUM_THREADS", "OPENBLAS_NUM_THREADS", "MKL_NUM_THREADS"):
    os.environ[name] = "1"
import hashlib
import json
from datetime import datetime, timezone
from pathlib import Path
import joblib
import numpy as np
import pandas as pd
from scipy.special import expit
from scipy.stats import t
from threadpoolctl import threadpool_limits

ROOT = Path(__file__).resolve().parents[1]
RESULTS = ROOT / "results"
MODELS = RESULTS / "models"
CONT = ["age", "poverty", "bmi", "waist", "sbp", "dbp", "pulse"]
CATS = ["sex", "race", "education", "smoking", "diabetes", "hypertension", "prior_cvd"]
ABI = ["abi_min", "abi_range", "abi_high_any"]
PRIMARY = ["clinical_linear", "clinical_flexible", "clinical_abi", "hgb_abi"]
KEYS = PRIMARY + ["abi_min_only", "abi_min_range", "hgb_clinical", "abi_strict_high"]
METRICS = ["auroc", "average_precision", "brier", "observed_risk", "mean_predicted_risk"]

def sha256(path):
    h = hashlib.sha256()
    with Path(path).open("rb") as fh:
        for chunk in iter(lambda: fh.read(1024 * 1024), b""):
            h.update(chunk)
    return h.hexdigest()

def prediction_target(stem):
    key = next(k for k in sorted(KEYS, key=len, reverse=True) if stem.endswith("_" + k))
    if stem.startswith("primary_"): return "predictions_test.csv", key
    if stem.startswith("ablation_"): return "ablation_predictions.csv", key
    if stem.startswith("additional_"): return "additional_predictions.csv", key
    for endpoint in ["cvd_5y", "all_5y", "all_10y"]:
        if stem.startswith(f"outcome_sensitivity_{endpoint}_"): return f"predictions_{endpoint}.csv", key
    for kind in ["complete_case", "unweighted_refit"]:
        if stem.startswith(kind + "_"): return f"predictions_{kind}.csv", key
    raise ValueError(f"Unmapped model: {stem}")

def weighted_metrics(y, p, w):
    """Weighted ranks/tie groups; deliberately does not use sklearn metrics."""
    order = np.argsort(p, kind="stable")
    ys, ps, ws = y[order], p[order], w[order]
    _, starts = np.unique(ps, return_index=True)
    pos = np.add.reduceat(ws * ys, starts)
    neg = np.add.reduceat(ws * (1 - ys), starts)
    auc = np.sum(pos * (np.cumsum(neg) - 0.5 * neg)) / (pos.sum() * neg.sum())
    cp, cn = np.cumsum(pos[::-1]), np.cumsum(neg[::-1])
    ap = np.sum(pos[::-1] * cp / (cp + cn)) / pos.sum()
    return np.array([auc, ap, np.average((y - p) ** 2, weights=w),
                     np.average(y, weights=w), np.average(p, weights=w)])

def calibration_points(y, p, w):
    """Offset-intercept and joint calibration fit by Newton/IRLS, not L-BFGS."""
    clipped = np.clip(p, 1e-7, 1 - 1e-7)
    z, v = np.log(clipped / (1 - clipped)), w / w.sum()
    intercept = 0.0
    for _ in range(100):
        q = expit(intercept + z)
        step = np.sum(v * (q - y)) / np.sum(v * q * (1 - q))
        intercept -= step
        if abs(step) < 1e-12: break
    else: raise RuntimeError("Calibration intercept did not converge")
    x, coef = np.column_stack([np.ones(len(z)), z]), np.array([0.0, 1.0])
    for _ in range(100):
        q = expit(x @ coef)
        grad = x.T @ (v * (q - y))
        hess = x.T @ ((v * q * (1 - q))[:, None] * x)
        step = np.linalg.solve(hess, grad)
        coef -= step
        if np.max(np.abs(step)) < 1e-11: break
    else: raise RuntimeError("Calibration slope did not converge")
    return {"citl": float(intercept), "calibration_slope": float(coef[1])}

def independent_replicates(test):
    h = np.array([[1]], dtype=int)
    for _ in range(5): h = np.kron(h, [[1, 1], [1, -1]])
    design = h[:, list(range(1, 15)) + [16]]
    assert len(np.unique(design, axis=0)) == 32
    assert np.array_equal(design.T @ design, 32 * np.eye(15))
    assert np.all(design.sum(axis=0) == 0)
    strata = sorted(test.SDMVSTRA.unique())
    assert len(strata) == 15
    multipliers = np.empty((32, len(test)))
    for j, stratum in enumerate(strata):
        psus = sorted(test.loc[test.SDMVSTRA.eq(stratum), "SDMVPSU"].unique())
        assert len(psus) == 2
        for sign, psu in zip([-1, 1], psus):
            mask = (test.SDMVSTRA.eq(stratum) & test.SDMVPSU.eq(psu)).to_numpy()
            multipliers[:, mask] = (1 + .5 * sign * design[:, j])[:, None]
    assert np.array_equal(pd.read_csv(RESULTS / "hadamard_design.csv").to_numpy(), design)
    return multipliers * test.survey_weight.to_numpy()[None, :]

def interval(point, reps, bounded=False):
    se = np.sqrt(np.sum((reps - point) ** 2) / (32 * .5 ** 2))
    half = t.ppf(.975, df=15) * se
    lo, hi = point - half, point + half
    if bounded: lo, hi = max(0., lo), min(1., hi)
    return dict(estimate=float(point), se=float(se), lcl=float(lo), ucl=float(hi))

def main():
    failures, prediction_checks, source_checks, context_checks = [], [], [], []
    comparison_counts, max_differences = {}, {}
    def compare(category, saved, calculated, detail, tol=1e-10):
        comparison_counts[category] = comparison_counts.get(category, 0) + 1
        difference = abs(float(saved) - float(calculated))
        max_differences[category] = max(max_differences.get(category, 0), difference)
        if not np.isfinite(difference) or difference > tol:
            failures.append(dict(category=category, detail=detail, saved=float(saved), calculated=float(calculated), absolute_difference=difference, tolerance=tol))
    manifest = json.loads((ROOT / "audit/source_manifest.json").read_text(encoding="utf-8"))
    for source in manifest["sources"]:
        path = ROOT / source["local_path"]
        good = path.exists() and sha256(path) == source["sha256"] and path.stat().st_size == source["bytes"]
        source_checks.append(dict(path=source["local_path"], checksum_and_size_match=good))
        if not good: failures.append(dict(category="source_checksum", path=str(path)))
    analytic = pd.read_csv(ROOT / "data/analytic.csv")
    test = analytic.loc[analytic.split.eq("test")].reset_index(drop=True)
    dev = analytic.loc[analytic.split.eq("development")]
    assert analytic.SEQN.is_unique and set(test.SEQN).isdisjoint(dev.SEQN)
    assert max(dev.cycle) < min(test.cycle)
    assert len(analytic) == 6807 and len(test) == 2190 and len(dev) == 4617
    assert int(test.cvd_10y.sum()) == 139 and int(dev.cvd_10y.sum()) == 270
    prediction_tables = {}
    def predictions(name):
        if name not in prediction_tables:
            frame = pd.read_csv(RESULTS / name)
            assert np.array_equal(frame.SEQN.to_numpy(), test.SEQN.to_numpy()), name
            prediction_tables[name] = frame
        return prediction_tables[name]
    for path in sorted(MODELS.glob("*.joblib")):
        csv_name, key = prediction_target(path.stem)
        frame = test.copy()
        if key == "abi_strict_high": frame["abi_high_any"] = frame.abi_max.gt(1.4).astype(int)
        model = joblib.load(path)
        fitted, saved = model.predict_proba(frame)[:, 1], predictions(csv_name)[key].to_numpy()
        difference = float(np.max(np.abs(fitted - saved)))
        compare("model_predictions", difference, 0., path.name, 1e-12)
        prediction_checks.append(dict(model=path.name, key=key, prediction_file=csv_name, max_abs_diff=difference, n=len(saved), strict_high_transformation=key == "abi_strict_high"))
    print(f"Audited predictions from {len(prediction_checks)} serialized models", flush=True)
    rw = independent_replicates(test)
    complete = test[CONT + CATS + ABI].notna().all(axis=1).to_numpy()
    cache = {}
    def context(endpoint, analysis, model):
        key = (endpoint, analysis, model)
        if key in cache: return cache[key]
        if analysis in ["primary", "complete_case_original_models"]: name = "predictions_test.csv"
        elif analysis in ["ablation", "additional"]: name = f"{analysis}_predictions.csv"
        elif analysis == "outcome_sensitivity": name = f"predictions_{endpoint}.csv"
        else: name = f"predictions_{analysis}.csv"
        mask = complete if analysis.startswith("complete_case") else np.ones(len(test), dtype=bool)
        y, p, w = test.loc[mask, endpoint].to_numpy(int), predictions(name).loc[mask, model].to_numpy(float), test.loc[mask, "survey_weight"].to_numpy(float)
        if "evaluation_included" in predictions(name): assert np.array_equal(predictions(name).evaluation_included.to_numpy(bool), mask)
        direct = weighted_metrics(y, p, w)
        reps = np.stack([weighted_metrics(y, p, wr[mask]) for wr in rw])
        result = dict(point=direct, reps=reps, calibration=calibration_points(y, p, w), n=len(y), events=int(y.sum()), weighted_events=float(np.sum(w * y)), effective_n=float(w.sum() ** 2 / np.sum(w ** 2)))
        cache[key] = result
        context_checks.append(dict(endpoint=endpoint, analysis=analysis, model=model, n=len(y), events=int(y.sum())))
        return result
    for filename in ["model_metrics.csv", "ablation_metrics.csv", "sensitivity_metrics.csv", "additional_metrics.csv"]:
        for row in pd.read_csv(RESULTS / filename).itertuples():
            c = context(row.endpoint, row.analysis, row.model)
            detail = f"{filename}/{row.endpoint}/{row.analysis}/{row.model}/{row.metric}"
            for field in ["n", "events", "weighted_events", "effective_n"]:
                compare("evaluation_counts_weights", getattr(row, field), c[field], detail + "/" + field, 1e-6)
            if row.metric in METRICS:
                i = METRICS.index(row.metric)
                for field, value in interval(c["point"][i], c["reps"][:, i], bounded=True).items():
                    compare("metrics_and_BRR_intervals", getattr(row, field), value, detail + "/" + field)
            else: compare("calibration_point_estimates", row.estimate, c["calibration"][row.metric], detail, 3e-5)
    for filename in ["paired_contrasts.csv", "ablation_contrasts.csv", "sensitivity_contrasts.csv", "additional_contrasts.csv"]:
        for row in pd.read_csv(RESULTS / filename).itertuples():
            analysis = "additional" if filename.startswith("additional") else row.analysis
            endpoint = "cvd_10y" if filename.startswith("additional") else row.endpoint
            a, b = context(endpoint, analysis, row.model_a), context(endpoint, analysis, row.model_b)
            i = METRICS.index(row.metric)
            for field, value in interval(a["point"][i] - b["point"][i], a["reps"][:, i] - b["reps"][:, i]).items():
                compare("paired_BRR_intervals", getattr(row, field), value, f"{filename}/{endpoint}/{analysis}/{row.model_a}-{row.model_b}/{row.metric}/{field}")
    for filename in ["replicate_estimates.csv", "additional_replicates.csv"]:
        for row in pd.read_csv(RESULTS / filename).itertuples():
            if row.analysis == "subgroup" or row.metric not in METRICS: continue
            c = context(row.endpoint, row.analysis, row.model)
            compare("replicate_values", row.estimate, c["reps"][row.replicate, METRICS.index(row.metric)], f"{filename}/{row.endpoint}/{row.analysis}/{row.model}/{row.metric}/{row.replicate}")
    y, w = test.cvd_10y.to_numpy(), test.survey_weight.to_numpy()
    utilities = {}
    for row in pd.read_csv(RESULTS / "decision_curves.csv").itertuples():
        p = np.ones(len(y)) if row.model == "treat_all" else np.zeros(len(y)) if row.model == "treat_none" else predictions("predictions_test.csv")[row.model].to_numpy()
        u = (p >= row.threshold) * (y - (1 - y) * row.threshold / (1 - row.threshold))
        point, reps = np.sum(w * u) / w.sum(), (rw @ u) / rw.sum(axis=1)
        utilities[(row.model, row.threshold)] = (point, reps)
        for field, value in interval(point, reps).items():
            compare("decision_curve_intervals", getattr(row, field), value, f"{row.model}/{row.threshold}/{field}")
    for row in pd.read_csv(RESULTS / "decision_differences.csv").itertuples():
        a, b = utilities[(row.model_a, row.threshold)], utilities[(row.model_b, row.threshold)]
        calculated = interval(a[0] - b[0], a[1] - b[1])
        for field, value in calculated.items():
            compare("paired_decision_intervals", getattr(row, field), value, f"{row.model_a}-{row.model_b}/{row.threshold}/{field}")
        for field in ["estimate", "lcl", "ucl"]:
            compare("decision_per_1000", getattr(row, field + "_per_1000"), 1000 * calculated[field], f"{row.model_a}-{row.model_b}/{row.threshold}/{field}")
    result = dict(analysis_type="Internal numerical/code consistency audit; not external peer review", generated_utc=datetime.now(timezone.utc).isoformat(), status="PASS" if not failures else "FAIL", models_found=len(list(MODELS.glob("*.joblib"))), model_checks=prediction_checks, all_model_predictions_match=all(r["max_abs_diff"] <= 1e-12 for r in prediction_checks), source_checks=source_checks, evaluation_contexts=context_checks, comparison_counts=comparison_counts, max_absolute_differences=max_differences, failures=failures, replicate_design=dict(replicates=32, distinct_patterns=32, strata=15, psus=30, rho=.5, df=15), limits=["Models reloaded, not retrained from raw data in this audit.", "Primary, ablation, sensitivity and additional aggregate metrics/paired intervals verified; subgroup and descriptive tables not numerically rechecked here.", "Calibration points independently solved; calibration confidence intervals not independently recomputed.", "Raw source checksums and sizes verified against local manifest; no new remote downloads performed by this audit.", "No assertion of independent clinical validation, causality, prespecification, or manuscript-wide transcription accuracy."], analytic_sha256=sha256(ROOT / "data/analytic.csv"), predictions_test_sha256=sha256(RESULTS / "predictions_test.csv"), source_manifest_sha256=sha256(ROOT / "audit/source_manifest.json"), audit_script_sha256=sha256(__file__))
    (ROOT / "audit/reproducibility_check.json").write_text(json.dumps(result, indent=2), encoding="utf-8")
    print(json.dumps({k: result[k] for k in ["status", "models_found", "comparison_counts", "max_absolute_differences", "failures"]}, indent=2))
    return 0 if not failures else 1

if __name__ == "__main__":
    with threadpool_limits(limits=1): raise SystemExit(main())
```
