## Supplementary material for "Incremental value of bilateral ankle-brachial index for ten-year heart and cerebrovascular mortality prediction: an exploratory temporal benchmark in NHANES": Reproducible code, public-data manifests, aggregate results and reporting checklist: figure_captions.json

```
{
  "Figure01_study_architecture": "Figure 1. Study cohort, modeling workflow, and evaluation. (A) Sequential all-cycle analytic flow with retained counts after each source criterion. (B) Development sample (n=4,617; 270 events) and chronological evaluation sample from 2003–04 (n=2,190; 139 events). (C) Training-only preprocessing, clinical linear and flexible models, ABI extension, and held-out weighted evaluation.",
  "Figure02_population_phenotype": "Figure 2. ABI distribution, risk by ABI category, and development-to-test case mix. (A) Survey-weighted density across the full observed minimum ABI range (0.33–2.07) among participants with measured ABI; dashed lines mark 0.90 and 1.40. (B) Weighted 10-year CVD risk and 95% intervals by ABI category, with unweighted category counts and events. Risk is suppressed for the ≥1.40 tail (n=6; 2 events) under the sparse-cell rule. (C) Standardized mean differences (test minus development); dashed vertical lines mark ±0.10.",
  "Figure03_benchmark": "Figure 3. Discrimination and paired model contrasts in the chronological test sample. (A) Weighted receiver operating characteristic curves. (B) Weighted precision–recall curves; dashed reference is survey-weighted event prevalence (3.80%). (C) Paired differences and 95% intervals for AUROC and Brier score. Positive AUROC differences and negative Brier differences favor the first named model.",
  "Figure04_calibration": "Figure 4. Calibration of three clinical regression models in the chronological test sample. (A) Clinical linear. (B) Clinical flexible. (C) Clinical + ABI. Points show observed weighted risk by supported prediction bin with 95% intervals; dashed line indicates perfect calibration. Upward triangles identify intervals with an upper confidence limit above the displayed 0.40 range. Insets report calibration-in-the-large and calibration slope. Bins with fewer than five events are suppressed; Supplementary Figure S4 shows the full scale.",
  "Figure05_decision_relevance": "Figure 5. Decision-curve analysis across hypothetical threshold probabilities. (A) Absolute net benefit per 1,000 for each model, treat-all, and treat-none, displayed from −5 to 40 per 1,000; treat-all falls below the displayed range at high thresholds. (B) Paired net-benefit difference: clinical + ABI minus clinical flexible. (C) Gradient boosting + ABI minus clinical + ABI. Shaded regions show conditional 95% Fay BRR intervals. These are descriptive decision summaries, not treatment effects.",
  "Figure06_abi_increment": "Figure 6. ABI ablation, grouped permutation, and individual prediction shifts. (A) Scores for the flexible clinical base, the same clinical covariates plus minimum ABI, the clinical base plus minimum ABI and ABI range, and the clinical + ABI model; lower Brier is better. (B) Mean AUROC loss after grouped permutation in the clinical + ABI model; error bars show one standard deviation across permutation repeats, not sampling confidence intervals. (C) Participant-level change in predicted 10-year CVD risk relative to the clinical flexible model.",
  "Figure07_robustness": "Figure 7. Exploratory subgroup and endpoint sensitivity analyses. (A) Paired AUROC difference (clinical + ABI minus clinical flexible) across subgroups; labels show subgroup sample sizes and events. (B) Paired difference for CVD 5-year, all-cause 5-year, and all-cause 10-year endpoints. (C) Weighted AUROC by model (clinical linear, clinical flexible, clinical + ABI, and gradient boosting + ABI) for CVD 5-year, all-cause 5-year, and all-cause 10-year endpoints; the endpoint names appear in the legend.",
  "Figure08_uncertainty": "Figure 8. Replicate variability, weighted event concentration, and evidence summary. (A) Paired AUROC values across matched Fay balanced repeated replication (BRR) replicates; the diagonal denotes equality. (B) Percentage of total survey-weighted target deaths within ten approximately equal-count clinical + ABI predicted-risk deciles, numbered from 1 (lowest risk) to 10 (highest risk). (C) Summary of executed phenotype and paired-contrast results; labels describe these result tables and are not independent review judgments.",
  "Supplementary_S1_flow": "Supplementary Figure S1. Sequential participant counts retained across source filtering for each split and survey cycle. Development cycles are shown separately, alongside the combined all-cycle cohort and chronological test cycle.",
  "Supplementary_S2_missingness": "Supplementary Figure S2. Percentage of missing values for each predictor by survey cycle. Bars are derived from the saved missingness table; cycle colors are labeled in the legend.",
  "Supplementary_S3_weights": "Supplementary Figure S3. (A) Analytic participant counts by survey cycle. (B) Sum of examination survey weights by cycle, in millions.",
  "Supplementary_S4_calibration_full": "Supplementary Figure S4. Full-scale calibration across all supported risk bins for the clinical linear, clinical flexible, and clinical + ABI models. Points and intervals show observed weighted risk and its saved interval; the dashed diagonal is perfect calibration.",
  "Supplementary_S5_permutation": "Supplementary Figure S5. Repeat-level grouped permutation results for the clinical + ABI model only. (A) AUROC loss after permuting each predictor group. (B) Brier-score increase. Horizontal intervals show repeat-to-repeat standard deviations and describe permutation variability, not sampling uncertainty or causal effects.",
  "Supplementary_S6_sensitivity": "Supplementary Figure S6. Weighted AUROC for clinical flexible and clinical + ABI models under unweighted refitting and complete-case sensitivity analyses. Points and intervals are reported in the saved sensitivity metric table."
}
```
