## Supplementary material for "Incremental value of bilateral ankle-brachial index for ten-year heart and cerebrovascular mortality prediction: an exploratory temporal benchmark in NHANES": Reproducible code, public-data manifests, aggregate results and reporting checklist: figure_manifest.json

```
{
  "generated_by": "make_figures.py",
  "width_mm": 180,
  "png_dpi": 500,
  "palette": {
    "clinical_linear": "#244A64",
    "clinical_flexible": "#79649C",
    "clinical_abi": "#008C95",
    "hgb_abi": "#C66530",
    "reference": "#7A7A7A",
    "sparse": "#B5BAC0",
    "black": "#1b1b1b"
  },
  "figures": [
    {
      "id": "Figure 1",
      "title": "study_architecture",
      "png": "Figure01_study_architecture.png",
      "svg": "Figure01_study_architecture.svg",
      "png_sha256": "2821413e1587fbbe60426695f1b732ed906ee56316e9c92427db37df489bf0ad",
      "svg_sha256": "853c31c319e5b4e3712f9f69849901a13b10759c3fa0a7d3503b4678d2d6d132",
      "source_tables": [
        {
          "file": "flow.csv",
          "sha256": "3e287a2fa1f615c893990f0a59547259da18b75da84757554011a185eefc7f45",
          "columns": [
            "cycle",
            "split",
            "stage_order",
            "stage",
            "n_before",
            "n_after",
            "excluded"
          ]
        },
        {
          "file": "predictions_test.csv",
          "sha256": "0b41f3228f246915795842e1a1e52f8d79b2f2c343e4d4969723e3fb225c6524",
          "columns": [
            "cycle",
            "SEQN",
            "cvd_10y"
          ]
        },
        {
          "file": "analysis_manifest.json",
          "sha256": "457ba10a54d94324b10853a3f664fb7afdc0b58a8e3d217fc6efccbf15d990a1",
          "columns": [
            "development_n",
            "development_events"
          ]
        }
      ],
      "panels": [
        "A all-cycle sequential flow",
        "B development and chronological evaluation sample/event counts",
        "C shared preprocessing, parallel model specifications, and held-out evaluation"
      ],
      "checks": [],
      "qa": {
        "png": {
          "exists": true,
          "bytes": 288594
        },
        "svg": {
          "exists": true,
          "bytes": 20408
        }
      }
    },
    {
      "id": "Figure 2",
      "title": "population_phenotype",
      "png": "Figure02_population_phenotype.png",
      "svg": "Figure02_population_phenotype.svg",
      "png_sha256": "5d4ed2d5e3ab31e91edaa13b135420c829d145a96fdfb946ba68c335421d5b91",
      "svg_sha256": "8ba48d0d4ee7e38194dab7a1928c4da39ff2a7c145d2dc64b482bd3d1299b563",
      "source_tables": [
        {
          "file": "predictions_test.csv",
          "sha256": "0b41f3228f246915795842e1a1e52f8d79b2f2c343e4d4969723e3fb225c6524",
          "columns": [
            "abi_min",
            "survey_weight"
          ]
        },
        {
          "file": "abi_categories.csv",
          "sha256": "5688f8e5ef2714433120b06ea1927c2deadd1a54e3825c01b35ec6547a33d8a6",
          "columns": [
            "category",
            "n",
            "events",
            "weight_sum",
            "effective_n",
            "estimate",
            "se",
            "lcl",
            "ucl",
            "suppressed",
            "rule"
          ]
        },
        {
          "file": "case_mix_shift.csv",
          "sha256": "909d014bb37859d0452bf6f03f70c4c590da82f16390dbeea7ba6c6ddb9993b4",
          "columns": [
            "comparison",
            "variable",
            "label",
            "kind",
            "group_a_mean",
            "group_b_mean",
            "smd"
          ]
        }
      ],
      "panels": [
        "A weighted ABI distribution",
        "B risk by ABI category; tail risk suppressed and n/events shown",
        "C categorical and continuous case-mix shift"
      ],
      "checks": [],
      "qa": {
        "png": {
          "exists": true,
          "bytes": 392832
        },
        "svg": {
          "exists": true,
          "bytes": 57981
        }
      }
    },
    {
      "id": "Figure 3",
      "title": "benchmark",
      "png": "Figure03_benchmark.png",
      "svg": "Figure03_benchmark.svg",
      "png_sha256": "50259d4f5c382e5e4f29f5c3773a7853124967373cdd3b0cdc23247771b4bbb9",
      "svg_sha256": "9399100ac654ec972fdc70630bf102b69f0acd584835a8d48966cf04d479e73c",
      "source_tables": [
        {
          "file": "roc_curves.csv",
          "sha256": "37745f8b6bb39d1c5571941cdc3b644ca507dca7c24ac85bba40f26f40529e38",
          "columns": [
            "model",
            "fpr",
            "tpr",
            "threshold"
          ]
        },
        {
          "file": "pr_curves.csv",
          "sha256": "191f5d5cd7511c208316ca91d99f1734620670f58704856ea6ffcb8d1905b3f5",
          "columns": [
            "model",
            "precision",
            "recall",
            "threshold"
          ]
        },
        {
          "file": "model_metrics.csv",
          "sha256": "9e785529ef7aa7e387572c4bf5b4bb27bd73c8d8456b01c56f36abc07cf0bfdf",
          "columns": [
            "endpoint",
            "analysis",
            "domain",
            "model",
            "metric",
            "estimate",
            "se",
            "lcl",
            "ucl",
            "n",
            "events",
            "weighted_events",
            "effective_n"
          ]
        },
        {
          "file": "paired_contrasts.csv",
          "sha256": "cd440c70af81e69678dc1f9aac26654c9fa43384c21411d61769e7e41d8a873e",
          "columns": [
            "endpoint",
            "analysis",
            "domain",
            "contrast",
            "model_a",
            "model_b",
            "metric",
            "estimate",
            "se",
            "lcl",
            "ucl",
            "n",
            "events"
          ]
        }
      ],
      "panels": [
        "A weighted ROC curves",
        "B weighted PR curves with prevalence reference",
        "C paired AUROC and Brier contrasts"
      ],
      "checks": [],
      "qa": {
        "png": {
          "exists": true,
          "bytes": 321054
        },
        "svg": {
          "exists": true,
          "bytes": 91768
        }
      }
    },
    {
      "id": "Figure 4",
      "title": "calibration",
      "png": "Figure04_calibration.png",
      "svg": "Figure04_calibration.svg",
      "png_sha256": "ecb22bd3238bfa74348b6b9dd036e86b8908c01228fd18c532fae35a0a48453a",
      "svg_sha256": "484a6768456c7060390c21f46072ed0ade5abf121e607b00094196dbe499d7f8",
      "source_tables": [
        {
          "file": "calibration_bins.csv",
          "sha256": "c8e9509b8e9c57b44aecabded4348106c5a0b511a2c41fadbec2edea4613cb0c",
          "columns": [
            "model",
            "bin",
            "left",
            "right",
            "n",
            "events",
            "mean_predicted",
            "observed",
            "se",
            "lcl",
            "ucl",
            "suppressed"
          ]
        },
        {
          "file": "model_metrics.csv",
          "sha256": "9e785529ef7aa7e387572c4bf5b4bb27bd73c8d8456b01c56f36abc07cf0bfdf",
          "columns": [
            "model",
            "metric",
            "estimate",
            "lcl",
            "ucl"
          ]
        }
      ],
      "panels": [
        "A clinical linear calibration",
        "B clinical flexible calibration",
        "C clinical + ABI calibration"
      ],
      "checks": [],
      "qa": {
        "png": {
          "exists": true,
          "bytes": 248680
        },
        "svg": {
          "exists": true,
          "bytes": 47639
        }
      }
    },
    {
      "id": "Figure 5",
      "title": "decision_relevance",
      "png": "Figure05_decision_relevance.png",
      "svg": "Figure05_decision_relevance.svg",
      "png_sha256": "881ece7d564da32ab24d150ef321d15fc69b2ee22e8f2e663be13b06b05e10cf",
      "svg_sha256": "11a26d2a7ac3ebea333b62a3019567621be55ff60bb637c146b8060ea64403b0",
      "source_tables": [
        {
          "file": "decision_curves.csv",
          "sha256": "b91a446b5440cc856a45370f69501d32d458cdce58a49318e47d673e72feddcb",
          "columns": [
            "model",
            "threshold",
            "estimate",
            "se",
            "lcl",
            "ucl"
          ]
        },
        {
          "file": "decision_differences.csv",
          "sha256": "beceb0251b9fb0440e2c671eb40cc85709ab2a244b1f298022a69f79b7916b1c",
          "columns": [
            "contrast",
            "model_a",
            "model_b",
            "threshold",
            "estimate",
            "se",
            "lcl",
            "ucl",
            "estimate_per_1000",
            "lcl_per_1000",
            "ucl_per_1000"
          ]
        }
      ],
      "panels": [
        "A absolute decision curves (net benefit clipped at 40 per 1,000)",
        "B clinical + ABI minus clinical flexible",
        "C boosting + ABI minus clinical + ABI"
      ],
      "checks": [],
      "qa": {
        "png": {
          "exists": true,
          "bytes": 694146
        },
        "svg": {
          "exists": true,
          "bytes": 59567
        }
      }
    },
    {
      "id": "Figure 6",
      "title": "abi_increment",
      "png": "Figure06_abi_increment.png",
      "svg": "Figure06_abi_increment.svg",
      "png_sha256": "32c92e96b51de731321c76923b114a022a97559affe47942971e61d1d3092b1b",
      "svg_sha256": "4ed73d531965487f76e2bb319c664d91f1109436d44fae9e10fca53e3b8faa03",
      "source_tables": [
        {
          "file": "ablation_metrics.csv",
          "sha256": "74553e76e87ca38d7f8508afd31bf574719ee9bf994156a6e1fbcda7c3caed8b",
          "columns": [
            "endpoint",
            "analysis",
            "domain",
            "model",
            "metric",
            "estimate",
            "se",
            "lcl",
            "ucl",
            "n",
            "events",
            "weighted_events",
            "effective_n"
          ]
        },
        {
          "file": "permutation_summary.csv",
          "sha256": "fb761c8ab6794f64c293d1ca3fe0deecb563d5d9434707b9ad928b6f2a1c3844",
          "columns": [
            "model",
            "group",
            "auroc_loss_mean",
            "auroc_loss_std",
            "brier_increase_mean",
            "brier_increase_std"
          ]
        },
        {
          "file": "ablation_predictions.csv",
          "sha256": "09c2b52ec39d4d8303c8f4cd8a50ab98f45b8d38b0a75a99646c6db61b6ff095",
          "columns": [
            "SEQN",
            "clinical_flexible",
            "clinical_abi",
            "abi_min_only",
            "abi_min_range"
          ]
        }
      ],
      "panels": [
        "A ABI ablation performance",
        "B grouped permutation importance",
        "C individual predicted-risk shifts"
      ],
      "checks": [],
      "qa": {
        "png": {
          "exists": true,
          "bytes": 265281
        },
        "svg": {
          "exists": true,
          "bytes": 42636
        }
      }
    },
    {
      "id": "Figure 7",
      "title": "robustness",
      "png": "Figure07_robustness.png",
      "svg": "Figure07_robustness.svg",
      "png_sha256": "590d1208a8496cf755cb9724c956b154aed488a1acbecb221f8d5b085a06cc7e",
      "svg_sha256": "269572a6cddf4ee6c9b46409e94fe8a47edc2c67c1707e0c85abcffbe556cc2e",
      "source_tables": [
        {
          "file": "subgroup_differences.csv",
          "sha256": "a89660abf493361ae55fae245ec11eeeb4709cbb8d46203522d421fa8abab0cc",
          "columns": [
            "endpoint",
            "analysis",
            "domain",
            "contrast",
            "model_a",
            "model_b",
            "metric",
            "estimate",
            "se",
            "lcl",
            "ucl",
            "n",
            "events"
          ]
        },
        {
          "file": "sensitivity_metrics.csv",
          "sha256": "c046ef55e3dc46a8162c3e8661da7146e4139f935afd97ead3168886f05fa0dd",
          "columns": [
            "endpoint",
            "analysis",
            "domain",
            "model",
            "metric",
            "estimate",
            "se",
            "lcl",
            "ucl",
            "n",
            "events",
            "weighted_events",
            "effective_n"
          ]
        },
        {
          "file": "sensitivity_contrasts.csv",
          "sha256": "3462444dd2ae6fe9a7fe9ecfa812c54aaeb712c124d4ea3a128b8545275bd779",
          "columns": [
            "endpoint",
            "analysis",
            "domain",
            "contrast",
            "model_a",
            "model_b",
            "metric",
            "estimate",
            "se",
            "lcl",
            "ucl",
            "n",
            "events"
          ]
        }
      ],
      "panels": [
        "A exploratory subgroup paired contrasts",
        "B endpoint sensitivity paired contrasts",
        "C model discrimination across endpoints"
      ],
      "checks": [],
      "qa": {
        "png": {
          "exists": true,
          "bytes": 388324
        },
        "svg": {
          "exists": true,
          "bytes": 36180
        }
      }
    },
    {
      "id": "Figure 8",
      "title": "uncertainty",
      "png": "Figure08_uncertainty.png",
      "svg": "Figure08_uncertainty.svg",
      "png_sha256": "a0ad68f4de58d205d20d4b0f6df52129534fd403645fb01010111a4a0b9732c9",
      "svg_sha256": "c2e7ef6a02fcb6b405db9662a68d633106ffb24b331c807811a02b642a30de45",
      "source_tables": [
        {
          "file": "replicate_estimates.csv",
          "sha256": "07b8ef23c9f548007da267ea2b11588324bca6315da153ca2531aa4a5500f050",
          "columns": [
            "endpoint",
            "analysis",
            "domain",
            "model",
            "metric",
            "replicate",
            "estimate"
          ]
        },
        {
          "file": "predictions_test.csv",
          "sha256": "0b41f3228f246915795842e1a1e52f8d79b2f2c343e4d4969723e3fb225c6524",
          "columns": [
            "SEQN",
            "clinical_abi",
            "cvd_10y",
            "survey_weight"
          ]
        },
        {
          "file": "paired_contrasts.csv",
          "sha256": "cd440c70af81e69678dc1f9aac26654c9fa43384c21411d61769e7e41d8a873e",
          "columns": [
            "endpoint",
            "analysis",
            "domain",
            "contrast",
            "model_a",
            "model_b",
            "metric",
            "estimate",
            "se",
            "lcl",
            "ucl",
            "n",
            "events"
          ]
        }
      ],
      "panels": [
        "A paired replicate AUROC distribution",
        "B weighted events by predicted-risk decile",
        "C claim-to-test evidence matrix"
      ],
      "checks": [],
      "qa": {
        "png": {
          "exists": true,
          "bytes": 302473
        },
        "svg": {
          "exists": true,
          "bytes": 31600
        }
      }
    },
    {
      "id": "Supplementary Figure S1",
      "title": "supp_flow",
      "png": "Supplementary_S1_flow.png",
      "svg": "Supplementary_S1_flow.svg",
      "png_sha256": "6c4f488511dde8b98844283d0e818bd281f09bfde849a06cd61d295c04980065",
      "svg_sha256": "6c68a410000216c6a39b9386b56d6c7a386662354fd2e8ee2bfe78887f1b570d",
      "source_tables": [
        {
          "file": "flow.csv",
          "sha256": "3e287a2fa1f615c893990f0a59547259da18b75da84757554011a185eefc7f45",
          "columns": [
            "cycle",
            "split",
            "stage_order",
            "stage",
            "n_before",
            "n_after",
            "excluded",
            "label"
          ]
        }
      ],
      "panels": [
        "Full sequential attrition by split"
      ],
      "checks": [],
      "qa": {
        "png": {
          "exists": true,
          "bytes": 538476
        },
        "svg": {
          "exists": true,
          "bytes": 33266
        }
      }
    },
    {
      "id": "Supplementary Figure S2",
      "title": "supp_missingness",
      "png": "Supplementary_S2_missingness.png",
      "svg": "Supplementary_S2_missingness.svg",
      "png_sha256": "45b82442d51ac8f7af798b2ff3d8d80e500de239e6bfb08ff326b36688019bf1",
      "svg_sha256": "0c037460351aa84172bbb1c89a26ed97f500ca9ebf9e21dd15770b5cb9d7d595",
      "source_tables": [
        {
          "file": "missingness.csv",
          "sha256": "5b582f50577a12d887b66b8672a207cdb146472b06e1b409ef4155b06bc0b173",
          "columns": [
            "cycle",
            "variable",
            "n",
            "missing_n",
            "missing_percent"
          ]
        }
      ],
      "panels": [
        "Predictor missingness by cycle"
      ],
      "checks": [],
      "qa": {
        "png": {
          "exists": true,
          "bytes": 190806
        },
        "svg": {
          "exists": true,
          "bytes": 28636
        }
      }
    },
    {
      "id": "Supplementary Figure S3",
      "title": "supp_weights",
      "png": "Supplementary_S3_weights.png",
      "svg": "Supplementary_S3_weights.svg",
      "png_sha256": "f43ff769efbee17ccb73d0125ba7514f3b793ae2aee35fc3dd25377a0497fcbb",
      "svg_sha256": "c810fa1b32967c00e0a5d39232cb7b214767d122330a8ddabe677df9e1a68d53",
      "source_tables": [
        {
          "file": "weight_diagnostics.csv",
          "sha256": "ff4274d4c6c9d27e7e6cb1b69147881f4b4bf0436e29d8d7a475049c486b3cb8",
          "columns": [
            "cycle",
            "metric",
            "value"
          ]
        }
      ],
      "panels": [
        "A cycle sample counts",
        "B cycle survey-weight sums"
      ],
      "checks": [],
      "qa": {
        "png": {
          "exists": true,
          "bytes": 133494
        },
        "svg": {
          "exists": true,
          "bytes": 15979
        }
      }
    },
    {
      "id": "Supplementary Figure S4",
      "title": "supp_calibration_full",
      "png": "Supplementary_S4_calibration_full.png",
      "svg": "Supplementary_S4_calibration_full.svg",
      "png_sha256": "85541de92a2b33f2cb00e1d433b53d2539f2a197cbe7eeeb4b491c43c29a2f97",
      "svg_sha256": "ecfdfb78cc4c7627e325302397ca4aa5b8d2bd67a848018450c8d61be51b1dac",
      "source_tables": [
        {
          "file": "calibration_bins.csv",
          "sha256": "c8e9509b8e9c57b44aecabded4348106c5a0b511a2c41fadbec2edea4613cb0c",
          "columns": [
            "model",
            "bin",
            "left",
            "right",
            "n",
            "events",
            "mean_predicted",
            "observed",
            "se",
            "lcl",
            "ucl",
            "suppressed"
          ]
        }
      ],
      "panels": [
        "Full-scale calibration across supported bins"
      ],
      "checks": [],
      "qa": {
        "png": {
          "exists": true,
          "bytes": 251653
        },
        "svg": {
          "exists": true,
          "bytes": 29419
        }
      }
    },
    {
      "id": "Supplementary Figure S5",
      "title": "supp_permutation",
      "png": "Supplementary_S5_permutation.png",
      "svg": "Supplementary_S5_permutation.svg",
      "png_sha256": "d9136f2e4982fae02106210bfbd7c026d55ccbdb603c8f5df11ebf2768d0fc05",
      "svg_sha256": "2f84716f347997b89347efdf6fcd1e6a43d1b33996835fb0aaf7c5b01272a2ce",
      "source_tables": [
        {
          "file": "permutation_importance.csv",
          "sha256": "e0ef47006b6d8d7bd617ca64a5891455e0d55e9d09e41d36f8ceb0110df4e58d",
          "columns": [
            "model",
            "group",
            "repeat",
            "auroc_loss",
            "brier_increase"
          ]
        },
        {
          "file": "permutation_summary.csv",
          "sha256": "fb761c8ab6794f64c293d1ca3fe0deecb563d5d9434707b9ad928b6f2a1c3844",
          "columns": [
            "model",
            "group",
            "auroc_loss_mean",
            "auroc_loss_std",
            "brier_increase_mean",
            "brier_increase_std"
          ]
        }
      ],
      "panels": [
        "A repeat-level grouped AUROC loss",
        "B repeat-level grouped Brier change"
      ],
      "checks": [],
      "qa": {
        "png": {
          "exists": true,
          "bytes": 159724
        },
        "svg": {
          "exists": true,
          "bytes": 33006
        }
      }
    },
    {
      "id": "Supplementary Figure S6",
      "title": "supp_sensitivity",
      "png": "Supplementary_S6_sensitivity.png",
      "svg": "Supplementary_S6_sensitivity.svg",
      "png_sha256": "d0646fd9e43090557c55bacbec685f0c782979ef6f031d98ff7c1a93eca44e24",
      "svg_sha256": "64b9f3887013ba4a0968aa07b84b6904132aef9e184e1c82b1a4cdc0ffe1b3af",
      "source_tables": [
        {
          "file": "sensitivity_metrics.csv",
          "sha256": "c046ef55e3dc46a8162c3e8661da7146e4139f935afd97ead3168886f05fa0dd",
          "columns": [
            "endpoint",
            "analysis",
            "domain",
            "model",
            "metric",
            "estimate",
            "se",
            "lcl",
            "ucl",
            "n",
            "events",
            "weighted_events",
            "effective_n"
          ]
        }
      ],
      "panels": [
        "CVD 10-year AUROC across complete-case and weighting sensitivities"
      ],
      "checks": [],
      "qa": {
        "png": {
          "exists": true,
          "bytes": 172063
        },
        "svg": {
          "exists": true,
          "bytes": 14728
        }
      }
    }
  ],
  "checks": [
    {
      "table": "flow.csv",
      "rows": 32,
      "numeric_nan_inf": 0
    },
    {
      "table": "abi_categories.csv",
      "rows": 5,
      "numeric_nan_inf": 4
    },
    {
      "table": "model_metrics.csv",
      "rows": 28,
      "numeric_nan_inf": 0
    },
    {
      "table": "paired_contrasts.csv",
      "rows": 15,
      "numeric_nan_inf": 0
    },
    {
      "table": "roc_curves.csv",
      "rows": 8763,
      "numeric_nan_inf": 4
    },
    {
      "table": "pr_curves.csv",
      "rows": 8763,
      "numeric_nan_inf": 4
    },
    {
      "table": "calibration_bins.csv",
      "rows": 40,
      "numeric_nan_inf": 12
    },
    {
      "table": "decision_curves.csv",
      "rows": 354,
      "numeric_nan_inf": 0
    },
    {
      "table": "decision_differences.csv",
      "rows": 177,
      "numeric_nan_inf": 0
    },
    {
      "table": "ablation_metrics.csv",
      "rows": 28,
      "numeric_nan_inf": 0
    },
    {
      "table": "permutation_summary.csv",
      "rows": 20,
      "numeric_nan_inf": 0
    },
    {
      "table": "ablation_predictions.csv",
      "rows": 2190,
      "numeric_nan_inf": 0
    },
    {
      "table": "subgroup_differences.csv",
      "rows": 150,
      "numeric_nan_inf": 0
    },
    {
      "table": "sensitivity_metrics.csv",
      "rows": 168,
      "numeric_nan_inf": 0
    },
    {
      "table": "sensitivity_contrasts.csv",
      "rows": 90,
      "numeric_nan_inf": 0
    },
    {
      "table": "replicate_estimates.csv",
      "rows": 16128,
      "numeric_nan_inf": 2560
    },
    {
      "table": "predictions_test.csv",
      "rows": 2190,
      "numeric_nan_inf": 11
    },
    {
      "table": "missingness.csv",
      "rows": 51,
      "numeric_nan_inf": 0
    },
    {
      "table": "weight_diagnostics.csv",
      "rows": 24,
      "numeric_nan_inf": 0
    },
    {
      "table": "permutation_importance.csv",
      "rows": 600,
      "numeric_nan_inf": 0
    }
  ],
  "figure_count": 14,
  "main_figure_count": 8,
  "supplement_figure_count": 6,
  "scalar_provenance": {
    "Figure 1": {
      "flow counts": "flow.csv split=all, n_after by stage_order",
      "development counts": "analysis_manifest.json development_n/development_events",
      "evaluation counts": "unique rows and cvd_10y sum in predictions_test.csv"
    },
    "Figure 2": {
      "weighted ABI distribution": "predictions_test.csv abi_min weighted by survey_weight",
      "category risks and n/events": "abi_categories.csv estimate/lcl/ucl/n/events; tail estimate suppressed in source",
      "case mix": "case_mix_shift.csv smd"
    },
    "Figure 3": {
      "curves": "roc_curves.csv and pr_curves.csv",
      "PR baseline": "weighted average of cvd_10y using survey_weight in predictions_test.csv",
      "paired estimates and intervals": "paired_contrasts.csv estimate/lcl/ucl"
    },
    "Figure 4": {
      "calibration bins": "calibration_bins.csv mean_predicted/observed/lcl/ucl",
      "CITL and slope": "model_metrics.csv estimate by metric"
    },
    "Figure 5": {
      "absolute and paired decision curves": "decision_curves.csv and decision_differences.csv; net benefit multiplied by 1000"
    },
    "Figure 6": {
      "ablation scores": "ablation_metrics.csv",
      "permutation summaries": "permutation_summary.csv; repeat SD is permutation variability",
      "risk shifts": "ablation_predictions.csv paired row differences vs clinical_flexible"
    },
    "Figure 7": {
      "subgroups": "subgroup_differences.csv",
      "endpoint metrics and contrasts": "sensitivity_metrics.csv and sensitivity_contrasts.csv"
    },
    "Figure 8": {
      "paired replicate AUROC points": "replicate_estimates.csv, BRR replicate rows pivoted by replicate ID",
      "weighted target-death percentage by decile": "predictions_test.csv; qcut forms ten approximately equal-count clinical_abi predicted-risk groups (1 lowest to 10 highest); bars show each group weighted cvd_10y sum as a percentage of the total weighted cvd_10y sum",
      "claim statuses": "paired_contrasts.csv estimates and confidence interval crossing zero"
    },
    "Supplementary Figures S1-S6": {
      "flow": "flow.csv",
      "missingness": "missingness.csv",
      "weights": "weight_diagnostics.csv",
      "calibration": "calibration_bins.csv",
      "permutation": "permutation_importance.csv repeat-level grouped permutation values",
      "sensitivity": "sensitivity_metrics.csv"
    }
  }
}
```
