## Supplementary material for "Incremental value of bilateral ankle-brachial index for ten-year heart and cerebrovascular mortality prediction: an exploratory temporal benchmark in NHANES": Reproducible code, public-data manifests, aggregate results and reporting checklist: FILE_MANIFEST.json

```
[
  {
    "path": "LICENSE",
    "bytes": 1139,
    "sha256": "7859b4b4c625dff4fdf0a58af2d8491f3a6cd04ab314e9be7756ffda111e8772"
  },
  {
    "path": "LICENSING.md",
    "bytes": 885,
    "sha256": "243395f04cc7ec75d64635c522f902a06e94165632f4bac68201931d3e60860e"
  },
  {
    "path": "README.md",
    "bytes": 5554,
    "sha256": "a6919e1875c2d59edb5f34008dda5ca34b12435db07207b342fd29390c234f47"
  },
  {
    "path": "audit/amendment_additional_checks.md",
    "bytes": 607,
    "sha256": "b8d5a15f0fbacc4aa48d54bf00fb4e855f9cfe4a67dfb4fe0df8d95603b3177f"
  },
  {
    "path": "audit/reference_metadata.json",
    "bytes": 26466,
    "sha256": "1aef2e7c3e9da674138831aa387aeea30b5615bb9192e44179bd8e49b7e18d4d"
  },
  {
    "path": "audit/reporting_checklist.csv",
    "bytes": 19538,
    "sha256": "146122e05b603ab4c1558d205e8c77084fd028a34ed633f5e3ab6d0003a59d81"
  },
  {
    "path": "audit/reporting_checklist.md",
    "bytes": 4497,
    "sha256": "acbd580c81efd2f618b370d70cee3187e3290a16e409f081344114b79da473ae"
  },
  {
    "path": "audit/reporting_checklist_provenance.json",
    "bytes": 1925,
    "sha256": "db997ec411cd84c6a351855c26f320f496166520ad615e01ef0b567c59548699"
  },
  {
    "path": "audit/reproducibility_check.json",
    "bytes": 18196,
    "sha256": "bc52ab56e70a47cd7b39032cf3071e88e36e87398ca54b9c32b4db5cfb569f37"
  },
  {
    "path": "audit/revision_protocol.md",
    "bytes": 3776,
    "sha256": "739c889f3ce316cf7fbdb854fda11817a8753cb182c2d437ebab63aac8e2c7c8"
  },
  {
    "path": "audit/source_manifest.json",
    "bytes": 12711,
    "sha256": "4af6db15cb064d19fb8be5cc22e42163b773045d45181cfed256019c4d3e62ca"
  },
  {
    "path": "code/additional_checks.py",
    "bytes": 3616,
    "sha256": "5bda7ef0ee0a057cacc4b84f8b3ad3326ba3b43f21840324e09f713018a14ead"
  },
  {
    "path": "code/analyze.py",
    "bytes": 29141,
    "sha256": "ee7299715b7e060de384326a6d9487fa8de2a64345a50f247e10c3e4fe956152"
  },
  {
    "path": "code/build_data.py",
    "bytes": 22973,
    "sha256": "5895c8cf5b1956b409bf15e5a5b8a6ae8d399576b966f6743704154d9af0523f"
  },
  {
    "path": "code/describe.py",
    "bytes": 8455,
    "sha256": "5769b229fe532ac73d524360c98067cf6b8e08b3048322e019c0c072555f010d"
  },
  {
    "path": "code/make_figures.py",
    "bytes": 36187,
    "sha256": "f48b193ca2be48fe99dd889d41178ec9c786862591bd38912e96388eccb67cc6"
  },
  {
    "path": "code/repro_check.py",
    "bytes": 14733,
    "sha256": "144e4f13e3049ecabb36352bd370c3f0c1e75c6a6f86486799d730c9b4dcad8d"
  },
  {
    "path": "figures/figure_captions.json",
    "bytes": 5791,
    "sha256": "5996ba4b71182c454eb127718916a4601c5d968b5dfce6f1481c8ead737b7f16"
  },
  {
    "path": "figures/figure_manifest.json",
    "bytes": 26772,
    "sha256": "ba45417c44f098912903bdf3215d72a47970d516c15b844f9bd1f859abfdb237"
  },
  {
    "path": "requirements.txt",
    "bytes": 157,
    "sha256": "589fb22bb4022fb446b8264cb8892bd8a6dcf8f12390fcce227354ef78a70a08"
  },
  {
    "path": "results/abi_categories.csv",
    "bytes": 984,
    "sha256": "5688f8e5ef2714433120b06ea1927c2deadd1a54e3825c01b35ec6547a33d8a6"
  },
  {
    "path": "results/ablation_contrasts.csv",
    "bytes": 2558,
    "sha256": "876c3a035ed164e5c798fff06528a60d97f2bb98fd417a82906e839bd7cc485f"
  },
  {
    "path": "results/ablation_metrics.csv",
    "bytes": 5367,
    "sha256": "74553e76e87ca38d7f8508afd31bf574719ee9bf994156a6e1fbcda7c3caed8b"
  },
  {
    "path": "results/additional_contrasts.csv",
    "bytes": 1278,
    "sha256": "a63a557d00637a9ec348bdcf8d22c7acb061d52dbcd9232ffc881b16f518b7b3"
  },
  {
    "path": "results/additional_manifest.json",
    "bytes": 493,
    "sha256": "ec3a1405be21e7f51bcc589958f8c4991536ac57281bc3d5a0c42ba08614e2e1"
  },
  {
    "path": "results/additional_metrics.csv",
    "bytes": 6726,
    "sha256": "8444fd2c46dc39e6fa0bfe4bfb7a6e87da839abb352795a0fa902c744c01d2f0"
  },
  {
    "path": "results/additional_replicates.csv",
    "bytes": 95940,
    "sha256": "47a40bd44aa34c85196c749ec911930964544709a8f2152e23fc1fc4228885ed"
  },
  {
    "path": "results/additional_tuning.csv",
    "bytes": 1131,
    "sha256": "406de73f73c0631b0aa192072a2049b87b2f803e1211952cb8acadba734e11f8"
  },
  {
    "path": "results/analysis_manifest.json",
    "bytes": 1954,
    "sha256": "457ba10a54d94324b10853a3f664fb7afdc0b58a8e3d217fc6efccbf15d990a1"
  },
  {
    "path": "results/boundary_counts.csv",
    "bytes": 164,
    "sha256": "0906f7f0ec8e5cb9657c21c0e98fffd3f3628819f25c65830e845123118aea95"
  },
  {
    "path": "results/calibration_bins.csv",
    "bytes": 5371,
    "sha256": "c8e9509b8e9c57b44aecabded4348106c5a0b511a2c41fadbec2edea4613cb0c"
  },
  {
    "path": "results/case_mix_shift.csv",
    "bytes": 3534,
    "sha256": "909d014bb37859d0452bf6f03f70c4c590da82f16390dbeea7ba6c6ddb9993b4"
  },
  {
    "path": "results/cohort_table.csv",
    "bytes": 9254,
    "sha256": "4991444fc92d0047fe6236952f292139c215ffefde3c3e5a79affd875982016e"
  },
  {
    "path": "results/data_audit.json",
    "bytes": 8430,
    "sha256": "2b0c3e6b85f48d563927007f2884bf21e06259201d3e180d52cf7f5bd1e5b9d7"
  },
  {
    "path": "results/decision_curves.csv",
    "bytes": 32854,
    "sha256": "b91a446b5440cc856a45370f69501d32d458cdce58a49318e47d673e72feddcb"
  },
  {
    "path": "results/decision_differences.csv",
    "bytes": 37525,
    "sha256": "beceb0251b9fb0440e2c671eb40cc85709ab2a244b1f298022a69f79b7916b1c"
  },
  {
    "path": "results/descriptive_summary.json",
    "bytes": 868,
    "sha256": "9fc5244bec7ba0c8d7f311066d443ef018da6a423f3837fea6b4c0ac4485b8e3"
  },
  {
    "path": "results/flow.csv",
    "bytes": 1945,
    "sha256": "3e287a2fa1f615c893990f0a59547259da18b75da84757554011a185eefc7f45"
  },
  {
    "path": "results/hadamard_design.csv",
    "bytes": 1398,
    "sha256": "456c7b75378815413671d257eae3307520b1a01a1dd7109d476bd7f7c2dfc4fd"
  },
  {
    "path": "results/missingness.csv",
    "bytes": 2017,
    "sha256": "5b582f50577a12d887b66b8672a207cdb146472b06e1b409ef4155b06bc0b173"
  },
  {
    "path": "results/model_integrity_checks.json",
    "bytes": 924,
    "sha256": "dda549053fec0efb222d284f7cb28f1b4cdbe0db96d2e23517ebb56412966323"
  },
  {
    "path": "results/model_metrics.csv",
    "bytes": 5319,
    "sha256": "9e785529ef7aa7e387572c4bf5b4bb27bd73c8d8456b01c56f36abc07cf0bfdf"
  },
  {
    "path": "results/paired_contrasts.csv",
    "bytes": 3115,
    "sha256": "cd440c70af81e69678dc1f9aac26654c9fa43384c21411d61769e7e41d8a873e"
  },
  {
    "path": "results/permutation_importance.csv",
    "bytes": 40712,
    "sha256": "e0ef47006b6d8d7bd617ca64a5891455e0d55e9d09e41d36f8ceb0110df4e58d"
  },
  {
    "path": "results/permutation_summary.csv",
    "bytes": 2261,
    "sha256": "fb761c8ab6794f64c293d1ca3fe0deecb563d5d9434707b9ad928b6f2a1c3844"
  },
  {
    "path": "results/pr_curves.csv",
    "bytes": 633465,
    "sha256": "191f5d5cd7511c208316ca91d99f1734620670f58704856ea6ffcb8d1905b3f5"
  },
  {
    "path": "results/replicate_design.json",
    "bytes": 640,
    "sha256": "aed284feea64ddf5eac23e5f840d290159992f3ad93095bdf00ba79850ed5777"
  },
  {
    "path": "results/replicate_design_map.csv",
    "bytes": 458,
    "sha256": "788e903fd107eef4ed6abbdd79bba3b29ed90862bf22ee6174f7b6de7e081eb0"
  },
  {
    "path": "results/replicate_estimates.csv",
    "bytes": 1290746,
    "sha256": "07b8ef23c9f548007da267ea2b11588324bca6315da153ca2531aa4a5500f050"
  },
  {
    "path": "results/risk_distributions.csv",
    "bytes": 11859,
    "sha256": "9d09b9a43b5197f98425e37ae433dc4b5bab2f8049060de9db03deba22d03b24"
  },
  {
    "path": "results/roc_curves.csv",
    "bytes": 630244,
    "sha256": "37745f8b6bb39d1c5571941cdc3b644ca507dca7c24ac85bba40f26f40529e38"
  },
  {
    "path": "results/selected_hyperparameters.json",
    "bytes": 1961,
    "sha256": "adb36c233de04d33be5198cc07568b8a174760c253c9f813eaa5eed48521b824"
  },
  {
    "path": "results/selection_comparison.csv",
    "bytes": 3019,
    "sha256": "71dc1073bb3f45c67afced40adb3075df7327b828d54a94718af284bec4f8169"
  },
  {
    "path": "results/sensitivity_contrasts.csv",
    "bytes": 19277,
    "sha256": "3462444dd2ae6fe9a7fe9ecfa812c54aaeb712c124d4ea3a128b8545275bd779"
  },
  {
    "path": "results/sensitivity_metrics.csv",
    "bytes": 33411,
    "sha256": "c046ef55e3dc46a8162c3e8661da7146e4139f935afd97ead3168886f05fa0dd"
  },
  {
    "path": "results/subgroup_differences.csv",
    "bytes": 29043,
    "sha256": "a89660abf493361ae55fae245ec11eeeb4709cbb8d46203522d421fa8abab0cc"
  },
  {
    "path": "results/subgroup_metrics.csv",
    "bytes": 43751,
    "sha256": "108e1da1ef66a3b9ed364da65adb3dd09b559aefbae07f84e59a7c494b4095af"
  },
  {
    "path": "results/tuning_results.csv",
    "bytes": 12688,
    "sha256": "118126cdd82a605036d9a95887281faf9e56f462a9e455716735c6cf7627bd5c"
  },
  {
    "path": "results/variable_dictionary.csv",
    "bytes": 2004,
    "sha256": "b9ac58a970cdbd00d9e3253adb9c70a101d8bb76001a0ddee97a1b50c94ff674"
  },
  {
    "path": "results/weight_diagnostics.csv",
    "bytes": 839,
    "sha256": "ff4274d4c6c9d27e7e6cb1b69147881f4b4bf0436e29d8d7a475049c486b3cb8"
  }
]
```
