## Supplementary material for "Incremental value of bilateral ankle-brachial index for ten-year heart and cerebrovascular mortality prediction: an exploratory temporal benchmark in NHANES": Reproducible code, public-data manifests, aggregate results and reporting checklist: LICENSING.md

```
# Licensing

The authors selected these terms on 31 October 2026.

- Original project source code and its software documentation: MIT, as set out
  in LICENSE, to the extent that the authors hold applicable rights.
- Article, supplementary narrative, original figures and aggregate outputs:
  Creative Commons Attribution 4.0 International (CC BY 4.0),
  https://creativecommons.org/licenses/by/4.0/.
- Official CDC/NCHS data, external publications, reporting checklists and
  third-party software are not relicensed by this project. Their own source
  terms continue to apply. Raw data and third-party software are not included
  in the public code archive.

No participant-level linked records, fitted models or individual predictions
are included in the medRxiv upload. Reconstruction scripts retrieve the
official public sources. These research outputs are not a clinical service.
```
