## Supplementary material for "Incremental value of bilateral ankle-brachial index for ten-year heart and cerebrovascular mortality prediction: an exploratory temporal benchmark in NHANES": Reproducible code, public-data manifests, aggregate results and reporting checklist: README.md

````
# NHANES bilateral ABI mortality benchmark

Corrective exploratory analysis, 31 October 2026. This is an author-review package,
not evidence of medRxiv posting, journal acceptance or external peer review.

## Scientific scope

Public NHANES 1999–2004 examinations linked to the NCHS 2019 public-use mortality
file. Development: 1999–2002, n=4,617; chronological evaluation: 2003–2004, n=2,190.
The primary endpoint is death from diseases of heart or cerebrovascular disease
within 120 months (139 evaluation events). Competing deaths are non-events for
this fixed-horizon cumulative probability. The previous draft had inspected test
outcomes; this is exploratory, not a pristine external validation.

The primary ABI-minus-flexible-clinical AUROC difference is −0.00074458
(conditional 95% CI −0.00468916 to 0.00320001). The Brier difference is
+0.00078470 (−0.00026765 to 0.00183706). No consistent improvement in both metrics
was demonstrated. An all-cause sensitivity is exploratory. Full precision is in
the CSV files; model-development uncertainty is not included in evaluation CIs.

## Reproduce the numerical analysis

Use Python 3.12 and the pinned versions in requirements.txt, preferably in a fresh
virtual environment. These analysis versions were actually used locally. Figure
rendering in this run used Python 3.10, NumPy 2.2.6, pandas 2.3.3, Matplotlib
3.10.9 and Pillow 12.3.0 in a separate environment; it reads the saved numerical
outputs without refitting. A single fresh Python 3.12 environment with all the
listed packages has not been rerun end to end. Execute from this package directory:

```text
python -m pip install -r requirements.txt
python code/build_data.py --download
python code/describe.py
python code/analyze.py
python code/additional_checks.py
python code/repro_check.py
python code/make_figures.py
```

The reconstruction downloads 27 official public files if absent. Internet access
is needed only for that step. `--verify-sources` additionally downloads and hashes
the current remote bytes. The manifest preserves URLs and expected historical
hashes; future CDC revisions may change them. Inspect any mismatch rather than
silently assuming identical sources. Rebuilding can take several minutes. Linear
algebra implementations may produce negligible floating-point differences.

The scripts use paths relative to their own files, not a fixed working directory.
All randomness uses recorded seeds. Analysis fits 26 models; two further models
belong to an explicitly post hoc amendment. Reconstruction creates participant-
level data and predictions locally, then aggregate results and figures. These
participant-level outputs and serialized models are excluded from the public
medRxiv source archive. Do not unpickle model files from untrusted sources.

`audit/reproducibility_check.json` documents a separate implementation checking
all 28 retained model predictions and principal numerical results. It does not
retrain models or certify clinical usefulness. Internal checks and visual QA are
not external peer review. `audit/revision_protocol.md` and
`audit/amendment_additional_checks.md` disclose the chronology of decisions.

## Figure sources

Eight main and six supplementary figures are generated from actual computations.
`figures/figure_manifest.json` lists source tables and hashes. SVG files preserve
vector geometry; PNGs are supplied for Word. Arial is preferred and Matplotlib
may substitute an installed sans-serif font on other systems. A nonnumerical
workflow diagram explains the study; it is not empirical evidence itself.

## Documents and metadata

The local complete package also contains main/supplementary manuscripts and a
Junbo Ge-signed cover letter in DOCX/PDF, submission fields and internal reports.
The reference OCC document controls the Word typography. It is not redistributed
inside the public code archive. Rendering Word requires LibreOffice and Poppler;
the local renderer is separate from the scientific Python analysis.

All seven author identities, their order, five shared affiliations, five equal
first authors, two manuscript corresponding authors, no dedicated study funding
and no related conflicts were supplied or confirmed by the user. All seven authors
reviewed and revised the text and approved posting; their documented CRediT role
is Writing – review & editing. No other individual contribution is inferred.
Only openly available de-identified data were used. No new institutional review
was sought and no new approval or exemption decision was issued. Original NHANES
oversight is distinct from this secondary analysis. The platform permits only
one metadata corresponding author (Junbo Ge); Li Shen remains a corresponding
author on the manuscript. The platform's primary-institution field is limited to
255 characters; the complete five-affiliation mapping is in the manuscript.

No repository DOI or reviewer URL has yet been issued. The authors selected
CC BY 4.0 for the article and MIT for their original source code. See LICENSE
and LICENSING.md. Upstream data and third-party libraries retain their own terms.
The source archive includes an internal TRIPOD+AI reporting-location checklist
with item-specific limitations; it does not claim full compliance or external
peer review.

## Files not to submit

Do not upload the superseded original outputs outside revision_v2. Do not upload
the private template, rendered QA page images, local participant-level records,
models, or author approval placeholders as a purported final submission.
````
