## Supplementary material for "Incremental value of bilateral ankle-brachial index for ten-year heart and cerebrovascular mortality prediction: an exploratory temporal benchmark in NHANES": Reproducible code, public-data manifests, aggregate results and reporting checklist: requirements.txt

```
numpy==2.3.5
pandas==2.3.3
scipy==1.18.1
scikit-learn==1.9.1
joblib==1.6.0
pyreadstat==1.3.7
threadpoolctl==3.7.0
matplotlib==3.10.9
Pillow==12.3.0
```
