## Supplementary material for "Incremental value of bilateral ankle-brachial index for ten-year heart and cerebrovascular mortality prediction: an exploratory temporal benchmark in NHANES": Reproducible code, public-data manifests, aggregate results and reporting checklist: additional_manifest.json

```
{
  "exploratory": true,
  "amendment": "audit/amendment_additional_checks.md",
  "script_sha256": "5bda7ef0ee0a057cacc4b84f8b3ad3326ba3b43f21840324e09f713018a14ead",
  "data_sha256": "2efe3ae239c785f07bcb28c678489ecd46e318388824f15ad05facee53bd5378",
  "selected": {
    "additional/cvd_10y/hgb_clinical": {
      "max_leaf_nodes": 7,
      "l2_regularization": 10.0
    },
    "additional/cvd_10y/abi_strict_high": {
      "C": 0.1
    }
  },
  "main_results_changed": false
}
```
