## Supplementary material for "Incremental value of bilateral ankle-brachial index for ten-year heart and cerebrovascular mortality prediction: an exploratory temporal benchmark in NHANES": Reproducible code, public-data manifests, aggregate results and reporting checklist: analysis_manifest.json

```
{
  "seed": 20261025,
  "python": "3.12.14",
  "numpy": "2.3.5",
  "pandas": "2.3.3",
  "scipy": "1.18.1",
  "sklearn": "1.9.1",
  "joblib": "1.6.0",
  "analytic_sha256": "2efe3ae239c785f07bcb28c678489ecd46e318388824f15ad05facee53bd5378",
  "script_sha256": "ee7299715b7e060de384326a6d9487fa8de2a64345a50f247e10c3e4fe956152",
  "development_n": 4617,
  "test_n": 2190,
  "development_events": 270,
  "test_events": 139,
  "predictors_continuous": [
    "age",
    "poverty",
    "bmi",
    "waist",
    "sbp",
    "dbp",
    "pulse"
  ],
  "predictors_categorical": [
    "sex",
    "race",
    "education",
    "smoking",
    "diabetes",
    "hypertension",
    "prior_cvd"
  ],
  "abi_extension": [
    "abi_min",
    "abi_range",
    "abi_high_any"
  ],
  "smoothing": {
    "variables": [
      "age",
      "sbp",
      "bmi",
      "abi_min"
    ],
    "knots": 4,
    "degree": 3,
    "quantiles": "Training-only",
    "extrapolation": "linear"
  },
  "model_labels": {
    "clinical_linear": "Clinical linear",
    "clinical_flexible": "Clinical flexible",
    "clinical_abi": "Clinical flexible + ABI",
    "hgb_abi": "Gradient boosting + ABI"
  },
  "clinical_category_encoding": "One-hot, fitted on training; unknown categories ignored; missing category -999",
  "imputation": "Training-only medians for continuous predictors; all continuous missing indicators retained",
  "weight_normalization": "Training weights divided by their mean; survey weights used for evaluation",
  "outcome": "Ten-year cumulative probability of diseases-of-heart or cerebrovascular death; competing deaths retained as non-events",
  "caveat": "Exploratory corrective revision after inspection of test outcomes; not preregistered or independent confirmatory validation",
  "permutation_caveat": "Repeat-to-repeat SD measures random permutation variability, not sampling uncertainty or a causal effect"
}
```
