## Supplementary material for "Incremental value of bilateral ankle-brachial index for ten-year heart and cerebrovascular mortality prediction: an exploratory temporal benchmark in NHANES": Reproducible code, public-data manifests, aggregate results and reporting checklist: data_audit.json

```
{
  "analysis_type": "Internal data construction and public provenance audit; not external peer review",
  "built_utc": "2026-10-27T02:20:24.604725+00:00",
  "cycles": {
    "1999-2000": {
      "interviewed_n": 9965,
      "positive_mec_any_age_n": 9282,
      "eligible_n": 2872,
      "analytic_n": 2122,
      "cvd_10y_events": 129,
      "all_10y_events": 414,
      "cvd_5y_events": 59,
      "all_5y_events": 177,
      "competing_deaths_10y_n": 285,
      "unknown_cause_deaths_all_ages": 1,
      "unknown_cause_deaths_age40_positive_mec": 0,
      "unknown_cause_deaths_by120_age40_positive_mec": 0,
      "age77_retained_n": 22,
      "waist77_or99_retained_n": 17,
      "never_smokers_with_structurally_missing_smq040": 978,
      "smoking_missing_n": 3,
      "diabetes_borderline_coded_no_diagnosed_diabetes_n": 34,
      "prior_cvd_indeterminate_n": 13,
      "prior_cvd_partial_unknown_and_no_yes_n": 13,
      "zero_systolic_readings_excluded": 0,
      "zero_diastolic_readings_excluded": 89,
      "all_nonmissing_dbp_readings_zero_n": 25,
      "eligible_bilateral_abi_missing_n": 750,
      "weights_sum": 28108885.81124133,
      "all_survivors_followup_at_least120": true
    },
    "2001-2002": {
      "interviewed_n": 11039,
      "positive_mec_any_age_n": 10477,
      "eligible_n": 3180,
      "analytic_n": 2495,
      "cvd_10y_events": 141,
      "all_10y_events": 449,
      "cvd_5y_events": 58,
      "all_5y_events": 195,
      "competing_deaths_10y_n": 308,
      "unknown_cause_deaths_all_ages": 1,
      "unknown_cause_deaths_age40_positive_mec": 1,
      "unknown_cause_deaths_by120_age40_positive_mec": 1,
      "age77_retained_n": 34,
      "waist77_or99_retained_n": 14,
      "never_smokers_with_structurally_missing_smq040": 1149,
      "smoking_missing_n": 5,
      "diabetes_borderline_coded_no_diagnosed_diabetes_n": 52,
      "prior_cvd_indeterminate_n": 21,
      "prior_cvd_partial_unknown_and_no_yes_n": 21,
      "zero_systolic_readings_excluded": 0,
      "zero_diastolic_readings_excluded": 59,
      "all_nonmissing_dbp_readings_zero_n": 15,
      "eligible_bilateral_abi_missing_n": 685,
      "weights_sum": 35806948.14614867,
      "all_survivors_followup_at_least120": true
    },
    "2003-2004": {
      "interviewed_n": 10122,
      "positive_mec_any_age_n": 9643,
      "eligible_n": 3079,
      "analytic_n": 2190,
      "cvd_10y_events": 139,
      "all_10y_events": 415,
      "cvd_5y_events": 63,
      "all_5y_events": 194,
      "competing_deaths_10y_n": 276,
      "unknown_cause_deaths_all_ages": 0,
      "unknown_cause_deaths_age40_positive_mec": 0,
      "unknown_cause_deaths_by120_age40_positive_mec": 0,
      "age77_retained_n": 27,
      "waist77_or99_retained_n": 10,
      "never_smokers_with_structurally_missing_smq040": 984,
      "smoking_missing_n": 1,
      "diabetes_borderline_coded_no_diagnosed_diabetes_n": 40,
      "prior_cvd_indeterminate_n": 6,
      "prior_cvd_partial_unknown_and_no_yes_n": 6,
      "zero_systolic_readings_excluded": 0,
      "zero_diastolic_readings_excluded": 53,
      "all_nonmissing_dbp_readings_zero_n": 21,
      "eligible_bilateral_abi_missing_n": 889,
      "weights_sum": 31856173.509923667,
      "all_survivors_followup_at_least120": true
    }
  },
  "eligible_n": 9131,
  "analytic_n": 6807,
  "split_n": {
    "development": 4617,
    "test": 2190
  },
  "endpoint_counts": {
    "cvd_10y": 409,
    "all_10y": 1278,
    "cvd_5y": 180,
    "all_5y": 566
  },
  "analytic_age77_retained": 83,
  "analytic_waist77_or99_retained": 41,
  "missingness_analytic": {
    "SEQN": 0,
    "cycle": 0,
    "split": 0,
    "age": 0,
    "sex": 0,
    "race": 0,
    "education": 15,
    "poverty": 592,
    "bmi": 78,
    "waist": 82,
    "sbp": 154,
    "dbp": 215,
    "pulse": 109,
    "diabetes": 2,
    "hypertension": 35,
    "prior_cvd": 40,
    "smoking": 9,
    "abi_min": 0,
    "abi_max": 0,
    "abi_range": 0,
    "abi_high_any": 0,
    "abi_low": 0,
    "survey_weight": 0,
    "SDMVSTRA": 0,
    "SDMVPSU": 0,
    "MORTSTAT": 0,
    "UCOD": 4270,
    "PERMTH_EXM": 0,
    "cvd_10y": 0,
    "all_10y": 0,
    "cvd_5y": 0,
    "all_5y": 0,
    "abi_included": 0
  },
  "design_strata_by_split": {
    "development": 28,
    "test": 15
  },
  "design_psu_counts_per_stratum": {
    "development:1": 3,
    "development:2": 2,
    "development:3": 2,
    "development:4": 2,
    "development:5": 2,
    "development:6": 2,
    "development:7": 2,
    "development:8": 2,
    "development:9": 2,
    "development:10": 2,
    "development:11": 2,
    "development:12": 2,
    "development:13": 2,
    "development:14": 2,
    "development:15": 2,
    "development:16": 2,
    "development:17": 2,
    "development:18": 2,
    "development:19": 2,
    "development:20": 2,
    "development:21": 2,
    "development:22": 2,
    "development:23": 2,
    "development:24": 2,
    "development:25": 2,
    "development:26": 2,
    "development:27": 2,
    "development:28": 2,
    "test:29": 2,
    "test:30": 2,
    "test:31": 2,
    "test:32": 2,
    "test:33": 2,
    "test:34": 2,
    "test:35": 2,
    "test:36": 2,
    "test:37": 2,
    "test:38": 2,
    "test:39": 2,
    "test:40": 2,
    "test:41": 2,
    "test:42": 2,
    "test:43": 2
  },
  "assertions": {
    "unique_seqn": true,
    "no_missing_outcomes": true,
    "positive_weights": true,
    "valid_bilateral_abi": true,
    "age77_preserved": true,
    "waist77_99_preserved": true,
    "never_smokers_skip_logic": true,
    "unknown_cvd_not_zero": true
  },
  "transform_dictionary": {
    "continuous": "Age, BMI, waist, poverty ratio and pulse retain original numeric values; no generic 7/9/77/99 recoding.",
    "sex_race_education": "Sex 1/2, race 1-5, adult education 1-5; other responses missing. Nominal codes, not linear scores.",
    "blood_pressure": "Mean of all positive nonmissing measurements 1-4, including first. Zeros excluded; no arbitrary 77/99 deletion. Not identical to CDC reported-average BPXSAR/BPXDAR rule.",
    "diabetes": "DIQ010=1 -> 1; 2 (No) or 3 (Borderline) -> 0 (no reported diagnosed diabetes); 7/9/missing -> missing.",
    "hypertension": "BPQ020=1 -> 1, 2 -> 0; all other codes -> missing.",
    "prior_cvd": "Any MCQ160B-F=1 -> 1. All five equal 2 -> 0. No yes with at least one unknown/refusal/missing -> missing.",
    "smoking": "SMQ020=2 -> never (0), irrespective of structurally skipped SMQ040; SMQ020=1 and SMQ040=3 -> former (1); SMQ020=1 and SMQ040=1/2 -> current (2); otherwise missing.",
    "abi": "Both observed left/right ABI must fall within inclusive [0.2,2.5]. abi_min=min, abi_max=max, abi_range=max-min, abi_high_any=(max>=1.4), abi_low=(min<0.9).",
    "weights": "1999-2002: (2/3)*WTMEC4YR. 2003-2004: (1/3)*WTMEC2YR. Require positive weight.",
    "mortality": "NCHS 2019 fixed-width positions: SEQN 1-6, ELIGSTAT 15, MORTSTAT 16, UCOD 17-19, PERMTH_EXM 46-48 (one-based inclusive). UCOD stored as numeric 1-10.",
    "endpoints": "Death on/before 60 or 120 months. CVD=UCOD 1 or 5. Competing deaths retained as non-events. Survivors require >=120 months. Unknown cause deaths within horizon excluded; unknown causes after horizon do not prevent endpoint ascertainment.",
    "eligible": "Age>=40, positive pooled MEC weight, linkage eligible, known status/nonnegative exam follow-up, 10-year endpoint ascertainable, before ABI exclusions. abi_included identifies the analytic subset."
  },
  "documentation": [
    "https://wwwn.cdc.gov/nchs/nhanes/tutorials/weighting.aspx",
    "https://wwwn.cdc.gov/nchs/data/nhanes/analyticguidelines/99-10-analytic-guidelines.pdf",
    "https://ftp.cdc.gov/pub/Health_Statistics/NCHS/datalinkage/linked_mortality/R_ReadInProgramAllSurveys.R",
    "https://www.cdc.gov/nchs/data/datalinkage/public-use-linked-mortality-files-data-dictionary.pdf"
  ],
  "software": {
    "python": "3.10.10 (tags/v3.10.10:aad5f6a, Feb  7 2023, 17:20:36) [MSC v.1929 64 bit (AMD64)]",
    "pandas": "2.3.3",
    "numpy": "2.2.6",
    "pyreadstat": "1.2.9"
  },
  "build_script_sha256": "5895c8cf5b1956b409bf15e5a5b8a6ae8d399576b966f6743704154d9af0523f",
  "output_sha256": {
    "data/analytic.csv": "2efe3ae239c785f07bcb28c678489ecd46e318388824f15ad05facee53bd5378",
    "data/eligible.csv": "b1b53f7e8acd2cfcd90221ec3f823a4a345b56aecf6067fd0f2cf3521f1aab84",
    "results/flow.csv": "3e287a2fa1f615c893990f0a59547259da18b75da84757554011a185eefc7f45"
  }
}
```
