## Supplementary material for "Incremental value of bilateral ankle-brachial index for ten-year heart and cerebrovascular mortality prediction: an exploratory temporal benchmark in NHANES": Reproducible code, public-data manifests, aggregate results and reporting checklist: descriptive_summary.json

```
{
  "analytic_n": 6807,
  "development_n": 4617,
  "test_n": 2190,
  "primary_events": 409,
  "development_events": 270,
  "test_events": 139,
  "test_weighted_event_rate": 0.03795639072544426,
  "pre_abi_eligible_n": 9131,
  "abi_excluded_n": 2324,
  "development_complete_cases": 3900,
  "test_complete_cases": 1927,
  "minimum_abi_high_test_n": 6,
  "either_leg_high_test_n": 24,
  "notes": [
    "Weighted descriptives use available values per variable; missing counts are shown separately.",
    "Kish effective sample size summarizes unequal weights only; it is not a design-effect-adjusted model sample size.",
    "SMD is test minus development or excluded minus included, with pooled within-group SD; categories are separate indicators.",
    "ABI category risk intervals use 32 Fay BRR replicates, rho=.5 and t15, bounded to [0,1]."
  ]
}
```
