## Supplementary material for "Incremental value of bilateral ankle-brachial index for ten-year heart and cerebrovascular mortality prediction: an exploratory temporal benchmark in NHANES": Reproducible code, public-data manifests, aggregate results and reporting checklist: model_integrity_checks.json

```
{
  "checks": [
    {
      "model": "clinical_linear",
      "prediction_roundtrip_max_difference": 9.974659986866641e-17,
      "nonpredictor_perturbation_max_difference": 0.0,
      "training_medians_verified": true
    },
    {
      "model": "clinical_flexible",
      "prediction_roundtrip_max_difference": 9.974659986866641e-17,
      "nonpredictor_perturbation_max_difference": 0.0,
      "training_medians_verified": true
    },
    {
      "model": "clinical_abi",
      "prediction_roundtrip_max_difference": 1.1102230246251565e-16,
      "nonpredictor_perturbation_max_difference": 0.0,
      "training_medians_verified": true
    },
    {
      "model": "hgb_abi",
      "prediction_roundtrip_max_difference": 9.974659986866641e-17,
      "nonpredictor_perturbation_max_difference": 0.0,
      "training_medians_verified": true
    }
  ],
  "paired_direct_estimates_verified": true
}
```
