## Supplementary material for "Incremental value of bilateral ankle-brachial index for ten-year heart and cerebrovascular mortality prediction: an exploratory temporal benchmark in NHANES": Reproducible code, public-data manifests, aggregate results and reporting checklist: replicate_design.json

```
{
  "method": "Fay BRR",
  "rho": 0.5,
  "replicates": 32,
  "strata": 15,
  "psus": 30,
  "degrees_of_freedom": 15,
  "hadamard_rank": 15,
  "hadamard_columns_zero_based": [
    1,
    2,
    3,
    4,
    5,
    6,
    7,
    8,
    9,
    10,
    11,
    12,
    13,
    14,
    16
  ],
  "distinct_replicate_patterns": 32,
  "variance": "mean((replicate_estimate - direct_full_weight_estimate)^2)/(1-rho)^2",
  "interval": "direct point estimate +/- t(0.975,15) * standard error",
  "scope": "Conditional evaluation-sampling uncertainty; fitted models held fixed; not total model-development uncertainty."
}
```
