## Supplementary material for "Incremental value of bilateral ankle-brachial index for ten-year heart and cerebrovascular mortality prediction: an exploratory temporal benchmark in NHANES": Reproducible code, public-data manifests, aggregate results and reporting checklist: selected_hyperparameters.json

```
{
  "primary/cvd_10y/clinical_linear": {
    "C": 0.1
  },
  "primary/cvd_10y/clinical_flexible": {
    "C": 0.1
  },
  "primary/cvd_10y/clinical_abi": {
    "C": 0.1
  },
  "primary/cvd_10y/hgb_abi": {
    "max_leaf_nodes": 7,
    "l2_regularization": 10.0
  },
  "ablation/cvd_10y/abi_min_only": {
    "C": 0.1
  },
  "ablation/cvd_10y/abi_min_range": {
    "C": 0.1
  },
  "outcome_sensitivity/cvd_5y/clinical_linear": {
    "C": 0.1
  },
  "outcome_sensitivity/cvd_5y/clinical_flexible": {
    "C": 0.1
  },
  "outcome_sensitivity/cvd_5y/clinical_abi": {
    "C": 0.01
  },
  "outcome_sensitivity/cvd_5y/hgb_abi": {
    "max_leaf_nodes": 7,
    "l2_regularization": 1.0
  },
  "outcome_sensitivity/all_5y/clinical_linear": {
    "C": 0.1
  },
  "outcome_sensitivity/all_5y/clinical_flexible": {
    "C": 0.1
  },
  "outcome_sensitivity/all_5y/clinical_abi": {
    "C": 0.01
  },
  "outcome_sensitivity/all_5y/hgb_abi": {
    "max_leaf_nodes": 7,
    "l2_regularization": 10.0
  },
  "outcome_sensitivity/all_10y/clinical_linear": {
    "C": 1.0
  },
  "outcome_sensitivity/all_10y/clinical_flexible": {
    "C": 1.0
  },
  "outcome_sensitivity/all_10y/clinical_abi": {
    "C": 0.1
  },
  "outcome_sensitivity/all_10y/hgb_abi": {
    "max_leaf_nodes": 7,
    "l2_regularization": 1.0
  },
  "unweighted_refit/cvd_10y/clinical_linear": {
    "C": 0.1
  },
  "unweighted_refit/cvd_10y/clinical_flexible": {
    "C": 0.1
  },
  "unweighted_refit/cvd_10y/clinical_abi": {
    "C": 0.01
  },
  "unweighted_refit/cvd_10y/hgb_abi": {
    "max_leaf_nodes": 7,
    "l2_regularization": 10.0
  },
  "complete_case/cvd_10y/clinical_linear": {
    "C": 0.1
  },
  "complete_case/cvd_10y/clinical_flexible": {
    "C": 0.1
  },
  "complete_case/cvd_10y/clinical_abi": {
    "C": 0.1
  },
  "complete_case/cvd_10y/hgb_abi": {
    "max_leaf_nodes": 7,
    "l2_regularization": 10.0
  }
}
```
